## Supplementary Material 4 for "De novo Powered Air-Purifying Respirator Design and Fabrication for Pandemic Response": Custom Filter Housing.step (part 1 of 4)

```
ISO-10303-21;
HEADER;
/* Generated by software containing ST-Developer
 * from STEP Tools, Inc. (www.steptools.com) 
 */

FILE_DESCRIPTION(
/* description */ (''),
/* implementation_level */ '2;1');

FILE_NAME(
/* name */ 'C:/Users/Ferrous/Desktop/custom filter housing.step',
/* time_stamp */ '2020-12-19T19:16:02-05:00',
/* author */ (''),
/* organization */ (''),
/* preprocessor_version */ 'ST-DEVELOPER v18.1',
/* originating_system */ 'Autodesk Translation Framework v9.7.1.1290',
/* authorisation */ '');

FILE_SCHEMA (('AUTOMOTIVE_DESIGN { 1 0 10303 214 3 1 1 }'));
ENDSEC;

DATA;
#10=MECHANICAL_DESIGN_GEOMETRIC_PRESENTATION_REPRESENTATION('',(#25),#37105);
#11=ITEM_DEFINED_TRANSFORMATION($,$,#1592,#1755);
#12=ITEM_DEFINED_TRANSFORMATION($,$,#1591,#1756);
#13=ITEM_DEFINED_TRANSFORMATION($,$,#1590,#1757);
#14=(
REPRESENTATION_RELATIONSHIP($,$,#37124,#37123)
REPRESENTATION_RELATIONSHIP_WITH_TRANSFORMATION(#11)
SHAPE_REPRESENTATION_RELATIONSHIP()
);
#15=(
REPRESENTATION_RELATIONSHIP($,$,#37123,#37122)
REPRESENTATION_RELATIONSHIP_WITH_TRANSFORMATION(#12)
SHAPE_REPRESENTATION_RELATIONSHIP()
);
#16=(
REPRESENTATION_RELATIONSHIP($,$,#37122,#37121)
REPRESENTATION_RELATIONSHIP_WITH_TRANSFORMATION(#13)
SHAPE_REPRESENTATION_RELATIONSHIP()
);
#17=CONTEXT_DEPENDENT_SHAPE_REPRESENTATION(#14,#37118);
#18=CONTEXT_DEPENDENT_SHAPE_REPRESENTATION(#15,#37119);
#19=CONTEXT_DEPENDENT_SHAPE_REPRESENTATION(#16,#37120);
#20=NEXT_ASSEMBLY_USAGE_OCCURRENCE('1271-13987 - Rev01:1',
'1271-13987 - Rev01:1','1271-13987 - Rev01:1',#37128,#37129,
'1271-13987 - Rev01:1');
#21=NEXT_ASSEMBLY_USAGE_OCCURRENCE('KFilterPanFabThing v3:1',
'KFilterPanFabThing v3:1','KFilterPanFabThing v3:1',#37127,#37128,
'KFilterPanFabThing v3:1');
#22=NEXT_ASSEMBLY_USAGE_OCCURRENCE('Housing v2:1','Housing v2:1',
'Housing v2:1',#37126,#37127,'Housing v2:1');
#23=SHAPE_REPRESENTATION_RELATIONSHIP('SRR','None',#37124,#24);
#24=ADVANCED_BREP_SHAPE_REPRESENTATION('',(#26),#37104);
#25=STYLED_ITEM('',(#37145),#26);
#26=MANIFOLD_SOLID_BREP('Body1',#1576);
#27=(
BOUNDED_CURVE()
B_SPLINE_CURVE(2,(#35815,#35816,#35817),.UNSPECIFIED.,.F.,.F.)
B_SPLINE_CURVE_WITH_KNOTS((3,3),(-3.11106105723483,-0.218359597482129),
 .UNSPECIFIED.)
CURVE()
GEOMETRIC_REPRESENTATION_ITEM()
RATIONAL_B_SPLINE_CURVE((1.06385224840213,1.16821910472625,1.02329941291568))
REPRESENTATION_ITEM('')
);
#28=(
BOUNDED_CURVE()
B_SPLINE_CURVE(2,(#35819,#35820,#35821),.UNSPECIFIED.,.F.,.F.)
B_SPLINE_CURVE_WITH_KNOTS((3,3),(-3.58163296347622,-0.688931503516999),
 .UNSPECIFIED.)
CURVE()
GEOMETRIC_REPRESENTATION_ITEM()
RATIONAL_B_SPLINE_CURVE((1.02329941252285,1.16821910118128,1.06385224695917))
REPRESENTATION_ITEM('')
);
#29=(
BOUNDED_CURVE()
B_SPLINE_CURVE(2,(#35834,#35835,#35836),.UNSPECIFIED.,.F.,.F.)
B_SPLINE_CURVE_WITH_KNOTS((3,3),(0.218359597316097,3.1110610570434),
 .UNSPECIFIED.)
CURVE()
GEOMETRIC_REPRESENTATION_ITEM()
RATIONAL_B_SPLINE_CURVE((1.02329941298084,1.16821910531322,1.06385224864011))
REPRESENTATION_ITEM('')
);
#30=(
BOUNDED_CURVE()
B_SPLINE_CURVE(2,(#35839,#35840,#35841),.UNSPECIFIED.,.F.,.F.)
B_SPLINE_CURVE_WITH_KNOTS((3,3),(-3.11106105941418,-0.218359599287818),
 .UNSPECIFIED.)
CURVE()
GEOMETRIC_REPRESENTATION_ITEM()
RATIONAL_B_SPLINE_CURVE((1.06385224583216,1.16821909841399,1.02329941221622))
REPRESENTATION_ITEM('')
);
#31=(
BOUNDED_CURVE()
B_SPLINE_CURVE(2,(#35854,#35855,#35856),.UNSPECIFIED.,.F.,.F.)
B_SPLINE_CURVE_WITH_KNOTS((3,3),(0.218359597956227,3.11106105780993),
 .UNSPECIFIED.)
CURVE()
GEOMETRIC_REPRESENTATION_ITEM()
RATIONAL_B_SPLINE_CURVE((1.02329941273227,1.16821910307077,1.0638522477278))
REPRESENTATION_ITEM('')
);
#32=(
BOUNDED_CURVE()
B_SPLINE_CURVE(2,(#35859,#35860,#35861),.UNSPECIFIED.,.F.,.F.)
B_SPLINE_CURVE_WITH_KNOTS((3,3),(-3.11106105788901,-0.218359598028193),
 .UNSPECIFIED.)
CURVE()
GEOMETRIC_REPRESENTATION_ITEM()
RATIONAL_B_SPLINE_CURVE((1.06385224762454,1.16821910281511,1.02329941270388))
REPRESENTATION_ITEM('')
);
#33=(
BOUNDED_CURVE()
B_SPLINE_CURVE(2,(#35874,#35875,#35876),.UNSPECIFIED.,.F.,.F.)
B_SPLINE_CURVE_WITH_KNOTS((3,3),(0.21835959746624,3.11106105723089),
 .UNSPECIFIED.)
CURVE()
GEOMETRIC_REPRESENTATION_ITEM()
RATIONAL_B_SPLINE_CURVE((1.02329941292307,1.16821910479149,1.06385224842703))
REPRESENTATION_ITEM('')
);
#34=(
BOUNDED_CURVE()
B_SPLINE_CURVE(2,(#35879,#35880,#35881),.UNSPECIFIED.,.F.,.F.)
B_SPLINE_CURVE_WITH_KNOTS((3,3),(-3.11106106005376,-0.218359599827914),
 .UNSPECIFIED.)
CURVE()
GEOMETRIC_REPRESENTATION_ITEM()
RATIONAL_B_SPLINE_CURVE((1.06385224506195,1.16821909651899,1.02329941200613))
REPRESENTATION_ITEM('')
);
#35=(
BOUNDED_CURVE()
B_SPLINE_CURVE(2,(#36950,#36951,#36952),.UNSPECIFIED.,.F.,.F.)
B_SPLINE_CURVE_WITH_KNOTS((3,3),(-3.11106105799556,-0.218359598108631),
 .UNSPECIFIED.)
CURVE()
GEOMETRIC_REPRESENTATION_ITEM()
RATIONAL_B_SPLINE_CURVE((1.06385224751145,1.16821910253989,1.02329941267348))
REPRESENTATION_ITEM('')
);
#36=(
BOUNDED_CURVE()
B_SPLINE_CURVE(2,(#36953,#36954,#36955),.UNSPECIFIED.,.F.,.F.)
B_SPLINE_CURVE_WITH_KNOTS((3,3),(-3.5816329647953,-0.688931505095315),
 .UNSPECIFIED.)
CURVE()
GEOMETRIC_REPRESENTATION_ITEM()
RATIONAL_B_SPLINE_CURVE((1.02329941303487,1.16821910580087,1.0638522488385))
REPRESENTATION_ITEM('')
);
#37=(
BOUNDED_CURVE()
B_SPLINE_CURVE(2,(#36957,#36958,#36959),.UNSPECIFIED.,.F.,.F.)
B_SPLINE_CURVE_WITH_KNOTS((3,3),(-3.11106105859755,-0.218359598621799),
 .UNSPECIFIED.)
CURVE()
GEOMETRIC_REPRESENTATION_ITEM()
RATIONAL_B_SPLINE_CURVE((1.06385224677847,1.16821910073493,1.02329941247329))
REPRESENTATION_ITEM('')
);
#38=(
BOUNDED_CURVE()
B_SPLINE_CURVE(2,(#36960,#36961,#36962),.UNSPECIFIED.,.F.,.F.)
B_SPLINE_CURVE_WITH_KNOTS((3,3),(-3.58163296316924,-0.688931503145578),
 .UNSPECIFIED.)
CURVE()
GEOMETRIC_REPRESENTATION_ITEM()
RATIONAL_B_SPLINE_CURVE((1.02329941240395,1.16821910010835,1.06385224652225))
REPRESENTATION_ITEM('')
);
#39=(
BOUNDED_CURVE()
B_SPLINE_CURVE(2,(#36964,#36965,#36966),.UNSPECIFIED.,.F.,.F.)
B_SPLINE_CURVE_WITH_KNOTS((3,3),(-3.1110610588263,-0.218359598802743),
 .UNSPECIFIED.)
CURVE()
GEOMETRIC_REPRESENTATION_ITEM()
RATIONAL_B_SPLINE_CURVE((1.06385224652217,1.16821910010812,1.02329941240392))
REPRESENTATION_ITEM('')
);
#40=(
BOUNDED_CURVE()
B_SPLINE_CURVE(2,(#36967,#36968,#36969),.UNSPECIFIED.,.F.,.F.)
B_SPLINE_CURVE_WITH_KNOTS((3,3),(-3.58163296478612,-0.688931505084634),
 .UNSPECIFIED.)
CURVE()
GEOMETRIC_REPRESENTATION_ITEM()
RATIONAL_B_SPLINE_CURVE((1.0232994130314,1.16821910576939,1.06385224882571))
REPRESENTATION_ITEM('')
);
#41=(
BOUNDED_CURVE()
B_SPLINE_CURVE(2,(#36971,#36972,#36973),.UNSPECIFIED.,.F.,.F.)
B_SPLINE_CURVE_WITH_KNOTS((3,3),(-3.11106105623257,-0.218359596640907),
 .UNSPECIFIED.)
CURVE()
GEOMETRIC_REPRESENTATION_ITEM()
RATIONAL_B_SPLINE_CURVE((1.06385224960137,1.16821910767527,1.0232994132426))
REPRESENTATION_ITEM('')
);
#42=(
BOUNDED_CURVE()
B_SPLINE_CURVE(2,(#36974,#36975,#36976),.UNSPECIFIED.,.F.,.F.)
B_SPLINE_CURVE_WITH_KNOTS((3,3),(-3.58163296291431,-0.688931502843934),
 .UNSPECIFIED.)
CURVE()
GEOMETRIC_REPRESENTATION_ITEM()
RATIONAL_B_SPLINE_CURVE((1.02329941230458,1.16821909921192,1.06385224615797))
REPRESENTATION_ITEM('')
);
#43=CONICAL_SURFACE('',#1627,50.5962340495975,0.0261799387799152);
#44=CONICAL_SURFACE('',#1629,17.5,0.0130899693899575);
#45=CONICAL_SURFACE('',#1662,46.9605204399732,1.31510559137773);
#46=CONICAL_SURFACE('',#1665,52.2477999999999,0.026179938779915);
#47=CONICAL_SURFACE('',#1689,46.9072981708171,1.31510559137773);
#48=CONICAL_SURFACE('',#1697,46.9072981708171,1.31510559137773);
#49=CONICAL_SURFACE('',#1705,46.9072981708172,1.31510559137773);
#50=CONICAL_SURFACE('',#1713,46.9072981708171,1.31510559137773);
#51=CONICAL_SURFACE('',#1743,46.9072981708172,1.31510559137773);
#52=CONICAL_SURFACE('',#1744,46.9072981708172,1.31510559137773);
#53=CONICAL_SURFACE('',#1745,46.9072981708171,1.31510559137773);
#54=CONICAL_SURFACE('',#1746,46.9072981708171,1.31510559137773);
#55=(
BOUNDED_SURFACE()
B_SPLINE_SURFACE(3,2,((#4222,#4223,#4224),(#4225,#4226,#4227),(#4228,#4229,
#4230),(#4231,#4232,#4233),(#4234,#4235,#4236),(#4237,#4238,#4239),(#4240,
#4241,#4242),(#4243,#4244,#4245),(#4246,#4247,#4248),(#4249,#4250,#4251),
(#4252,#4253,#4254),(#4255,#4256,#4257),(#4258,#4259,#4260),(#4261,#4262,
#4263),(#4264,#4265,#4266),(#4267,#4268,#4269),(#4270,#4271,#4272),(#4273,
#4274,#4275)),.UNSPECIFIED.,.F.,.F.,.F.)
B_SPLINE_SURFACE_WITH_KNOTS((4,2,2,2,2,2,2,2,4),(3,3),(4.70278451940636,
4.90033461787801,5.09788471634966,5.29543481482132,5.49298491329297,5.69053501176463,
5.88808511023628,6.08563520870793,6.28781515978109),(0.,1.0046298526015),
 .UNSPECIFIED.)
GEOMETRIC_REPRESENTATION_ITEM()
RATIONAL_B_SPLINE_SURFACE(((1.,0.714973861746017,1.00263925801538),(1.,
0.715074570648745,1.00263832548063),(1.,0.715175346804517,1.00263739232314),
(1.,0.71537313306344,1.00263556088069),(1.,0.715470137010245,1.00263466265274),
(1.,0.71565661045724,1.00263293596359),(1.,0.71574607524549,1.00263210754602),
(1.,0.715914001220181,1.002630552601),(1.,0.715992458218511,1.00262982611233),
(1.,0.716135329629181,1.00262850316518),(1.,0.716199740501749,1.00262790673949),
(1.,0.716312026959497,1.00262686699999),(1.,0.716359899784787,1.00262642371174),
(1.,0.716437258640866,1.00262570739154),(1.,0.71646674275296,1.00262543437736),
(1.,0.716506646263552,1.00262506488261),(1.,0.716516601622775,1.00262497269892),
(1.,0.716516123902597,1.00262497712247)))
REPRESENTATION_ITEM('')
SURFACE()
);
#56=(
BOUNDED_SURFACE()
B_SPLINE_SURFACE(3,2,((#4403,#4404,#4405),(#4406,#4407,#4408),(#4409,#4410,
#4411),(#4412,#4413,#4414),(#4415,#4416,#4417),(#4418,#4419,#4420),(#4421,
#4422,#4423),(#4424,#4425,#4426),(#4427,#4428,#4429),(#4430,#4431,#4432),
(#4433,#4434,#4435),(#4436,#4437,#4438),(#4439,#4440,#4441),(#4442,#4443,
#4444),(#4445,#4446,#4447),(#4448,#4449,#4450),(#4451,#4452,#4453),(#4454,
#4455,#4456)),.UNSPECIFIED.,.F.,.F.,.F.)
B_SPLINE_SURFACE_WITH_KNOTS((4,2,2,2,2,2,2,2,4),(3,3),(4.70278451940636,
4.90033461787801,5.09788471634966,5.29543481482132,5.49298491329297,5.69053501176463,
5.88808511023628,6.08563520870793,6.28781515978109),(0.,1.0046298526015),
 .UNSPECIFIED.)
GEOMETRIC_REPRESENTATION_ITEM()
RATIONAL_B_SPLINE_SURFACE(((1.,0.714973861746018,1.00263925801538),(1.,
0.715074570648746,1.00263832548063),(1.,0.715175346804518,1.00263739232314),
(1.,0.715373133063441,1.00263556088069),(1.,0.715470137010246,1.00263466265274),
(1.,0.715656610457241,1.00263293596359),(1.,0.715746075245491,1.00263210754602),
(1.,0.715914001220182,1.002630552601),(1.,0.715992458218512,1.00262982611233),
(1.,0.716135329629182,1.00262850316518),(1.,0.71619974050175,1.00262790673949),
(1.,0.716312026959498,1.00262686699999),(1.,0.716359899784788,1.00262642371174),
(1.,0.716437258640867,1.00262570739154),(1.,0.716466742752961,1.00262543437735),
(1.,0.716506646263553,1.00262506488261),(1.,0.716516601622776,1.00262497269892),
(1.,0.716516123902598,1.00262497712247)))
REPRESENTATION_ITEM('')
SURFACE()
);
#57=(
BOUNDED_SURFACE()
B_SPLINE_SURFACE(3,2,((#36985,#36986,#36987),(#36988,#36989,#36990),(#36991,
#36992,#36993),(#36994,#36995,#36996),(#36997,#36998,#36999),(#37000,#37001,
#37002),(#37003,#37004,#37005),(#37006,#37007,#37008),(#37009,#37010,#37011),
(#37012,#37013,#37014),(#37015,#37016,#37017),(#37018,#37019,#37020),(#37021,
#37022,#37023),(#37024,#37025,#37026),(#37027,#37028,#37029),(#37030,#37031,
#37032),(#37033,#37034,#37035),(#37036,#37037,#37038)),.UNSPECIFIED.,.F.,
 .F.,.F.)
B_SPLINE_SURFACE_WITH_KNOTS((4,2,2,2,2,2,2,2,4),(3,3),(-0.00462985261013508,
0.197550098471654,0.395100196943307,0.592650295414961,0.790200393886615,
0.987750492358268,1.18530059082992,1.38285068930158,1.58040078777323),(0.,
1.00462985261014),.UNSPECIFIED.)
GEOMETRIC_REPRESENTATION_ITEM()
RATIONAL_B_SPLINE_SURFACE(((1.,0.716516123900144,1.00262497712738),(1.,
0.716516601620842,1.00262497270383),(1.,0.716506646250414,1.00262506488763),
(1.,0.716466742760981,1.00262543438218),(1.,0.716437258633571,1.00262570739651),
(1.,0.716359899787203,1.00262642371662),(1.,0.71631202696154,1.00262686700487),
(1.,0.716199740494825,1.00262790674445),(1.,0.716135329626742,1.00262850317011),
(1.,0.715992458216071,1.00262982611725),(1.,0.715914001218864,1.00263055260592),
(1.,0.715746075241928,1.00263210755096),(1.,0.715656610445084,1.00263293596861),
(1.,0.715470137017513,1.00263466265758),(1.,0.715373133066229,1.00263556088558),
(1.,0.715175346796848,1.00263739232813),(1.,0.715074570650221,1.00263832548554),
(1.,0.714973861743568,1.00263925802033)))
REPRESENTATION_ITEM('')
SURFACE()
);
#58=(
BOUNDED_SURFACE()
B_SPLINE_SURFACE(3,2,((#37039,#37040,#37041),(#37042,#37043,#37044),(#37045,
#37046,#37047),(#37048,#37049,#37050),(#37051,#37052,#37053),(#37054,#37055,
#37056),(#37057,#37058,#37059),(#37060,#37061,#37062),(#37063,#37064,#37065),
(#37066,#37067,#37068),(#37069,#37070,#37071),(#37072,#37073,#37074),(#37075,
#37076,#37077),(#37078,#37079,#37080),(#37081,#37082,#37083),(#37084,#37085,
#37086),(#37087,#37088,#37089),(#37090,#37091,#37092)),.UNSPECIFIED.,.F.,
 .F.,.F.)
B_SPLINE_SURFACE_WITH_KNOTS((4,2,2,2,2,2,2,2,4),(3,3),(-0.00462985261013591,
0.197550098471654,0.395100196943307,0.592650295414961,0.790200393886615,
0.987750492358268,1.18530059082992,1.38285068930158,1.58040078777323),(0.,
1.00462985261014),.UNSPECIFIED.)
GEOMETRIC_REPRESENTATION_ITEM()
RATIONAL_B_SPLINE_SURFACE(((1.,0.716516123900143,1.00262497712738),(1.,
0.716516601620842,1.00262497270383),(1.,0.716506646250414,1.00262506488763),
(1.,0.716466742760981,1.00262543438218),(1.,0.716437258633571,1.00262570739651),
(1.,0.716359899787203,1.00262642371662),(1.,0.71631202696154,1.00262686700487),
(1.,0.716199740494825,1.00262790674445),(1.,0.716135329626742,1.00262850317011),
(1.,0.715992458216071,1.00262982611725),(1.,0.715914001218863,1.00263055260592),
(1.,0.715746075241928,1.00263210755097),(1.,0.715656610445083,1.00263293596861),
(1.,0.715470137017513,1.00263466265758),(1.,0.715373133066228,1.00263556088558),
(1.,0.715175346796848,1.00263739232813),(1.,0.71507457065022,1.00263832548554),
(1.,0.714973861743568,1.00263925802033)))
REPRESENTATION_ITEM('')
SURFACE()
);
#59=TOROIDAL_SURFACE('',#1611,49.237075720981,0.75);
#60=TOROIDAL_SURFACE('',#1622,18.3992704388194,0.5);
#61=TOROIDAL_SURFACE('',#1693,18.3992704388194,0.5);
#62=TOROIDAL_SURFACE('',#1701,18.3992704388194,0.5);
#63=TOROIDAL_SURFACE('',#1709,18.3992704388194,0.5);
#64=TOROIDAL_SURFACE('',#1728,18.3992704388194,0.5);
#65=TOROIDAL_SURFACE('',#1730,18.3992704388194,0.5);
#66=TOROIDAL_SURFACE('',#1735,18.3992704388194,0.5);
#67=TOROIDAL_SURFACE('',#1738,18.3992704388194,0.5);
#68=ELLIPSE('',#1598,17.4325234402637,15.2183886116288);
#69=ELLIPSE('',#1599,17.4380658307846,15.22772771204);
#70=ELLIPSE('',#1610,1.07856775224728,0.938224017735155);
#71=ELLIPSE('',#1617,50.8525448693542,50.852060457842);
#72=ELLIPSE('',#1620,50.8525448693542,50.852060457842);
#73=ELLIPSE('',#1624,0.500270426044498,0.499985975539733);
#74=ELLIPSE('',#1626,0.500270179760315,0.499985374484785);
#75=ELLIPSE('',#1631,2394.59444013006,27.6440530674931);
#76=ELLIPSE('',#1633,2394.47000909977,27.6428748898243);
#77=ELLIPSE('',#1635,2394.98921737159,27.6481266343262);
#78=ELLIPSE('',#1637,2394.74824986016,27.6457496582129);
#79=ELLIPSE('',#1639,2394.65992528436,27.6447299243303);
#80=ELLIPSE('',#1641,2394.8726244115,27.6470341387757);
#81=ELLIPSE('',#1643,2394.7013329163,27.6451561307538);
#82=ELLIPSE('',#1645,2394.59928950455,27.6442109358061);
#83=ELLIPSE('',#1646,2394.81036179339,27.6463906851812);
#84=ELLIPSE('',#1648,2394.77217242161,27.6458882286358);
#85=ELLIPSE('',#1650,2394.53876365494,27.6435856850201);
#86=ELLIPSE('',#1652,2394.60740681489,27.6441869840945);
#87=ELLIPSE('',#1654,2394.83623076068,27.6466583923622);
#88=ELLIPSE('',#1656,2394.72472510004,27.6453986455341);
#89=ELLIPSE('',#1658,2394.6570319591,27.6448068564402);
#90=ELLIPSE('',#1660,2394.90771405061,27.6472882962798);
#91=ELLIPSE('',#1663,47.1004482016859,47.0934382587023);
#92=ELLIPSE('',#1664,47.1004482016858,47.0934382587023);
#93=ELLIPSE('',#1667,1.08224076762508,0.927169618988372);
#94=ELLIPSE('',#1668,1.10841891161611,0.969738977721109);
#95=ELLIPSE('',#1669,1.08221691928949,0.927081267114025);
#96=ELLIPSE('',#1670,1.08221417186028,0.927048235121808);
#97=ELLIPSE('',#1671,1.08224382903225,0.927168226186757);
#98=ELLIPSE('',#1672,1.08220658045569,0.927066446303279);
#99=ELLIPSE('',#1673,1.08222404216103,0.927100179475605);
#100=ELLIPSE('',#1674,1.08221687927723,0.927052955543938);
#101=ELLIPSE('',#1675,1.08221765938232,0.927053113936422);
#102=ELLIPSE('',#1676,1.08223547052631,0.927150858784096);
#103=ELLIPSE('',#1677,1.08225455861164,0.926939029983221);
#104=ELLIPSE('',#1678,1.08232173791755,0.927144515820415);
#105=ELLIPSE('',#1679,1.08224202111623,0.926943949236559);
#106=ELLIPSE('',#1680,1.08227663873921,0.92700625292433);
#107=ELLIPSE('',#1681,1.08229778559852,0.927103625737148);
#108=ELLIPSE('',#1682,1.08226288677902,0.926974795765038);
#109=ELLIPSE('',#1683,1.08228317012871,0.927024683535424);
#110=ELLIPSE('',#1684,1.08229814955967,0.927101225347787);
#111=ELLIPSE('',#1685,1.08227298311443,0.926988948426923);
#112=ELLIPSE('',#1686,1.08227443405414,0.927016875642275);
#113=ELLIPSE('',#1687,1.08229900596289,0.927100541884433);
#114=ELLIPSE('',#1692,0.500270426044404,0.499985975539486);
#115=ELLIPSE('',#1694,0.500270179760375,0.499985374484942);
#116=ELLIPSE('',#1700,0.500270426044518,0.499985975539767);
#117=ELLIPSE('',#1702,0.50027017976046,0.499985374485131);
#118=ELLIPSE('',#1708,0.500270426044463,0.499985975539642);
#119=ELLIPSE('',#1710,0.500270179760253,0.499985374484683);
#120=ELLIPSE('',#1716,0.500270426044493,0.499985975539705);
#121=ELLIPSE('',#1718,0.50027017976033,0.4999853744848);
#122=ELLIPSE('',#1729,0.500270426044559,0.499985975539856);
#123=ELLIPSE('',#1731,0.500270179760292,0.499985374484734);
#124=ELLIPSE('',#1733,50.8525448693553,50.8520604578431);
#125=ELLIPSE('',#1736,0.500270179760379,0.499985374484921);
#126=ELLIPSE('',#1737,0.500270426044534,0.499985975539794);
#127=ELLIPSE('',#1739,0.500270179760313,0.499985374484799);
#128=ELLIPSE('',#1740,0.500270426044633,0.499985975540025);
#129=ELLIPSE('',#1742,50.8525448693553,50.8520604578431);
#130=B_SPLINE_SURFACE_WITH_KNOTS('',3,1,((#2155,#2156),(#2157,#2158),(#2159,
#2160),(#2161,#2162),(#2163,#2164),(#2165,#2166),(#2167,#2168),(#2169,#2170),
(#2171,#2172),(#2173,#2174),(#2175,#2176),(#2177,#2178),(#2179,#2180),(#2181,
#2182)),.UNSPECIFIED.,.F.,.F.,.F.,(4,2,2,2,2,2,4),(2,2),(1.92529423378357E-5,
0.490991706772874,0.870199236125707,1.24449170186374,1.61599060931136,2.01892118916933,
2.55106091572282),(0.,0.0993600000012712),.UNSPECIFIED.);
#131=B_SPLINE_SURFACE_WITH_KNOTS('',3,1,((#2217,#2218),(#2219,#2220),(#2221,
#2222),(#2223,#2224)),.UNSPECIFIED.,.F.,.F.,.F.,(4,4),(2,2),(2.18458352014992,
2.65228770493969),(0.,0.0993599999999997),.UNSPECIFIED.);
#132=B_SPLINE_SURFACE_WITH_KNOTS('',3,1,((#2265,#2266),(#2267,#2268),(#2269,
#2270),(#2271,#2272),(#2273,#2274),(#2275,#2276),(#2277,#2278),(#2279,#2280)),
 .UNSPECIFIED.,.F.,.F.,.F.,(4,2,2,4),(2,2),(2.3375697155446,2.66080614269327,
3.39389856714327,4.08518106334001),(0.,0.0993600000057242),
 .UNSPECIFIED.);
#133=B_SPLINE_SURFACE_WITH_KNOTS('',3,3,((#2327,#2328,#2329,#2330,#2331,
#2332,#2333,#2334,#2335,#2336,#2337,#2338,#2339,#2340,#2341,#2342,#2343,
#2344,#2345,#2346,#2347,#2348,#2349,#2350,#2351,#2352,#2353,#2354,#2355,
#2356,#2357,#2358,#2359,#2360,#2361,#2362,#2363,#2364,#2365,#2366,#2367,
#2368,#2369,#2370,#2371,#2372,#2373,#2374,#2375,#2376,#2377,#2378,#2379,
#2380,#2381,#2382,#2383,#2384,#2385,#2386,#2387,#2388,#2389,#2390,#2391,
#2392,#2393,#2394,#2395,#2396,#2397,#2398,#2399,#2400,#2401,#2402,#2403,
#2404,#2405,#2406,#2407,#2408,#2409,#2410,#2411,#2412,#2413),(#2414,#2415,
#2416,#2417,#2418,#2419,#2420,#2421,#2422,#2423,#2424,#2425,#2426,#2427,
#2428,#2429,#2430,#2431,#2432,#2433,#2434,#2435,#2436,#2437,#2438,#2439,
#2440,#2441,#2442,#2443,#2444,#2445,#2446,#2447,#2448,#2449,#2450,#2451,
#2452,#2453,#2454,#2455,#2456,#2457,#2458,#2459,#2460,#2461,#2462,#2463,
#2464,#2465,#2466,#2467,#2468,#2469,#2470,#2471,#2472,#2473,#2474,#2475,
#2476,#2477,#2478,#2479,#2480,#2481,#2482,#2483,#2484,#2485,#2486,#2487,
#2488,#2489,#2490,#2491,#2492,#2493,#2494,#2495,#2496,#2497,#2498,#2499,
#2500),(#2501,#2502,#2503,#2504,#2505,#2506,#2507,#2508,#2509,#2510,#2511,
#2512,#2513,#2514,#2515,#2516,#2517,#2518,#2519,#2520,#2521,#2522,#2523,
#2524,#2525,#2526,#2527,#2528,#2529,#2530,#2531,#2532,#2533,#2534,#2535,
#2536,#2537,#2538,#2539,#2540,#2541,#2542,#2543,#2544,#2545,#2546,#2547,
#2548,#2549,#2550,#2551,#2552,#2553,#2554,#2555,#2556,#2557,#2558,#2559,
#2560,#2561,#2562,#2563,#2564,#2565,#2566,#2567,#2568,#2569,#2570,#2571,
#2572,#2573,#2574,#2575,#2576,#2577,#2578,#2579,#2580,#2581,#2582,#2583,
#2584,#2585,#2586,#2587),(#2588,#2589,#2590,#2591,#2592,#2593,#2594,#2595,
#2596,#2597,#2598,#2599,#2600,#2601,#2602,#2603,#2604,#2605,#2606,#2607,
#2608,#2609,#2610,#2611,#2612,#2613,#2614,#2615,#2616,#2617,#2618,#2619,
#2620,#2621,#2622,#2623,#2624,#2625,#2626,#2627,#2628,#2629,#2630,#2631,
#2632,#2633,#2634,#2635,#2636,#2637,#2638,#2639,#2640,#2641,#2642,#2643,
#2644,#2645,#2646,#2647,#2648,#2649,#2650,#2651,#2652,#2653,#2654,#2655,
#2656,#2657,#2658,#2659,#2660,#2661,#2662,#2663,#2664,#2665,#2666,#2667,
#2668,#2669,#2670,#2671,#2672,#2673,#2674),(#2675,#2676,#2677,#2678,#2679,
#2680,#2681,#2682,#2683,#2684,#2685,#2686,#2687,#2688,#2689,#2690,#2691,
#2692,#2693,#2694,#2695,#2696,#2697,#2698,#2699,#2700,#2701,#2702,#2703,
#2704,#2705,#2706,#2707,#2708,#2709,#2710,#2711,#2712,#2713,#2714,#2715,
#2716,#2717,#2718,#2719,#2720,#2721,#2722,#2723,#2724,#2725,#2726,#2727,
#2728,#2729,#2730,#2731,#2732,#2733,#2734,#2735,#2736,#2737,#2738,#2739,
#2740,#2741,#2742,#2743,#2744,#2745,#2746,#2747,#2748,#2749,#2750,#2751,
#2752,#2753,#2754,#2755,#2756,#2757,#2758,#2759,#2760,#2761),(#2762,#2763,
#2764,#2765,#2766,#2767,#2768,#2769,#2770,#2771,#2772,#2773,#2774,#2775,
#2776,#2777,#2778,#2779,#2780,#2781,#2782,#2783,#2784,#2785,#2786,#2787,
#2788,#2789,#2790,#2791,#2792,#2793,#2794,#2795,#2796,#2797,#2798,#2799,
#2800,#2801,#2802,#2803,#2804,#2805,#2806,#2807,#2808,#2809,#2810,#2811,
#2812,#2813,#2814,#2815,#2816,#2817,#2818,#2819,#2820,#2821,#2822,#2823,
#2824,#2825,#2826,#2827,#2828,#2829,#2830,#2831,#2832,#2833,#2834,#2835,
#2836,#2837,#2838,#2839,#2840,#2841,#2842,#2843,#2844,#2845,#2846,#2847,
#2848),(#2849,#2850,#2851,#2852,#2853,#2854,#2855,#2856,#2857,#2858,#2859,
#2860,#2861,#2862,#2863,#2864,#2865,#2866,#2867,#2868,#2869,#2870,#2871,
#2872,#2873,#2874,#2875,#2876,#2877,#2878,#2879,#2880,#2881,#2882,#2883,
#2884,#2885,#2886,#2887,#2888,#2889,#2890,#2891,#2892,#2893,#2894,#2895,
#2896,#2897,#2898,#2899,#2900,#2901,#2902,#2903,#2904,#2905,#2906,#2907,
#2908,#2909,#2910,#2911,#2912,#2913,#2914,#2915,#2916,#2917,#2918,#2919,
#2920,#2921,#2922,#2923,#2924,#2925,#2926,#2927,#2928,#2929,#2930,#2931,
#2932,#2933,#2934,#2935),(#2936,#2937,#2938,#2939,#2940,#2941,#2942,#2943,
#2944,#2945,#2946,#2947,#2948,#2949,#2950,#2951,#2952,#2953,#2954,#2955,
#2956,#2957,#2958,#2959,#2960,#2961,#2962,#2963,#2964,#2965,#2966,#2967,
#2968,#2969,#2970,#2971,#2972,#2973,#2974,#2975,#2976,#2977,#2978,#2979,
#2980,#2981,#2982,#2983,#2984,#2985,#2986,#2987,#2988,#2989,#2990,#2991,
#2992,#2993,#2994,#2995,#2996,#2997,#2998,#2999,#3000,#3001,#3002,#3003,
#3004,#3005,#3006,#3007,#3008,#3009,#3010,#3011,#3012,#3013,#3014,#3015,
#3016,#3017,#3018,#3019,#3020,#3021,#3022),(#3023,#3024,#3025,#3026,#3027,
#3028,#3029,#3030,#3031,#3032,#3033,#3034,#3035,#3036,#3037,#3038,#3039,
#3040,#3041,#3042,#3043,#3044,#3045,#3046,#3047,#3048,#3049,#3050,#3051,
#3052,#3053,#3054,#3055,#3056,#3057,#3058,#3059,#3060,#3061,#3062,#3063,
#3064,#3065,#3066,#3067,#3068,#3069,#3070,#3071,#3072,#3073,#3074,#3075,
#3076,#3077,#3078,#3079,#3080,#3081,#3082,#3083,#3084,#3085,#3086,#3087,
#3088,#3089,#3090,#3091,#3092,#3093,#3094,#3095,#3096,#3097,#3098,#3099,
#3100,#3101,#3102,#3103,#3104,#3105,#3106,#3107,#3108,#3109),(#3110,#3111,
#3112,#3113,#3114,#3115,#3116,#3117,#3118,#3119,#3120,#3121,#3122,#3123,
#3124,#3125,#3126,#3127,#3128,#3129,#3130,#3131,#3132,#3133,#3134,#3135,
#3136,#3137,#3138,#3139,#3140,#3141,#3142,#3143,#3144,#3145,#3146,#3147,
#3148,#3149,#3150,#3151,#3152,#3153,#3154,#3155,#3156,#3157,#3158,#3159,
#3160,#3161,#3162,#3163,#3164,#3165,#3166,#3167,#3168,#3169,#3170,#3171,
#3172,#3173,#3174,#3175,#3176,#3177,#3178,#3179,#3180,#3181,#3182,#3183,
#3184,#3185,#3186,#3187,#3188,#3189,#3190,#3191,#3192,#3193,#3194,#3195,
#3196),(#3197,#3198,#3199,#3200,#3201,#3202,#3203,#3204,#3205,#3206,#3207,
#3208,#3209,#3210,#3211,#3212,#3213,#3214,#3215,#3216,#3217,#3218,#3219,
#3220,#3221,#3222,#3223,#3224,#3225,#3226,#3227,#3228,#3229,#3230,#3231,
#3232,#3233,#3234,#3235,#3236,#3237,#3238,#3239,#3240,#3241,#3242,#3243,
#3244,#3245,#3246,#3247,#3248,#3249,#3250,#3251,#3252,#3253,#3254,#3255,
#3256,#3257,#3258,#3259,#3260,#3261,#3262,#3263,#3264,#3265,#3266,#3267,
#3268,#3269,#3270,#3271,#3272,#3273,#3274,#3275,#3276,#3277,#3278,#3279,
#3280,#3281,#3282,#3283),(#3284,#3285,#3286,#3287,#3288,#3289,#3290,#3291,
#3292,#3293,#3294,#3295,#3296,#3297,#3298,#3299,#3300,#3301,#3302,#3303,
#3304,#3305,#3306,#3307,#3308,#3309,#3310,#3311,#3312,#3313,#3314,#3315,
#3316,#3317,#3318,#3319,#3320,#3321,#3322,#3323,#3324,#3325,#3326,#3327,
#3328,#3329,#3330,#3331,#3332,#3333,#3334,#3335,#3336,#3337,#3338,#3339,
#3340,#3341,#3342,#3343,#3344,#3345,#3346,#3347,#3348,#3349,#3350,#3351,
#3352,#3353,#3354,#3355,#3356,#3357,#3358,#3359,#3360,#3361,#3362,#3363,
#3364,#3365,#3366,#3367,#3368,#3369,#3370)),.UNSPECIFIED.,.F.,.F.,.F.,(4,
3,1,1,3,4),(4,1,1,1,1,1,1,1,1,1,1,1,1,1,1,1,1,1,1,1,1,1,1,1,1,1,1,1,1,1,
1,1,1,1,1,1,1,1,1,1,1,1,1,1,1,1,1,1,1,1,1,1,1,1,1,1,1,1,1,1,1,1,1,1,1,1,
1,1,1,1,1,1,1,1,1,1,1,1,1,1,1,1,1,1,4),(-0.855237294951358,-0.838467936226788,
-0.119781133745207,0.359343401242513,0.838467936230234,0.85540498854205),
(32.7241439763348,33.2152755694897,33.7064071626446,34.1975387557996,34.6886703489545,
35.1798019421094,35.6709335352643,36.1620651284192,36.6531967215741,37.1443283147291,
37.635459907884,38.1265915010389,38.6177230941938,39.1088546873487,39.5999862805036,
40.0911178736586,40.5822494668135,41.0733810599684,41.5645126531233,42.0556442462782,
42.5467758394332,43.0379074325881,43.529039025743,44.0201706188979,44.5113022120528,
45.0024338052078,45.4935653983627,45.9846969915176,46.4758285846725,46.9669601778274,
47.4580917709823,47.9492233641373,48.4403549572922,48.9314865504471,49.422618143602,
49.9137497367569,50.4048813299118,50.8960129230668,51.3871445162217,51.8782761093766,
52.3694077025315,52.8605392956864,53.3516708888414,53.8428024819963,54.3339340751512,
54.8250656683061,55.316197261461,55.8073288546159,56.2984604477709,56.7895920409258,
57.2807236340807,57.7718552272356,58.2629868203905,58.7541184135455,59.2452500067004,
59.7363815998553,60.2275131930102,60.7186447861651,61.20977637932,61.700907972475,
62.1920395656299,62.6831711587848,63.1743027519397,63.6654343450946,64.1565659382495,
64.6476975314045,65.1388291245594,65.6299607177143,66.1210923108692,66.6122239040241,
67.1033554971791,67.594487090334,68.0856186834889,68.5767502766438,69.0678818697987,
69.5590134629536,70.0501450561086,70.5412766492635,71.0324082424184,71.5235398355733,
72.0146714287282,72.5058030218832,72.9969346150381,73.488066208193,73.9791978013479),
 .UNSPECIFIED.);
#134=B_SPLINE_SURFACE_WITH_KNOTS('',3,3,((#3682,#3683,#3684,#3685,#3686,
#3687,#3688,#3689,#3690,#3691,#3692,#3693,#3694,#3695,#3696,#3697,#3698),
(#3699,#3700,#3701,#3702,#3703,#3704,#3705,#3706,#3707,#3708,#3709,#3710,
#3711,#3712,#3713,#3714,#3715),(#3716,#3717,#3718,#3719,#3720,#3721,#3722,
#3723,#3724,#3725,#3726,#3727,#3728,#3729,#3730,#3731,#3732),(#3733,#3734,
#3735,#3736,#3737,#3738,#3739,#3740,#3741,#3742,#3743,#3744,#3745,#3746,
#3747,#3748,#3749),(#3750,#3751,#3752,#3753,#3754,#3755,#3756,#3757,#3758,
#3759,#3760,#3761,#3762,#3763,#3764,#3765,#3766),(#3767,#3768,#3769,#3770,
#3771,#3772,#3773,#3774,#3775,#3776,#3777,#3778,#3779,#3780,#3781,#3782,
#3783),(#3784,#3785,#3786,#3787,#3788,#3789,#3790,#3791,#3792,#3793,#3794,
#3795,#3796,#3797,#3798,#3799,#3800),(#3801,#3802,#3803,#3804,#3805,#3806,
#3807,#3808,#3809,#3810,#3811,#3812,#3813,#3814,#3815,#3816,#3817),(#3818,
#3819,#3820,#3821,#3822,#3823,#3824,#3825,#3826,#3827,#3828,#3829,#3830,
#3831,#3832,#3833,#3834),(#3835,#3836,#3837,#3838,#3839,#3840,#3841,#3842,
#3843,#3844,#3845,#3846,#3847,#3848,#3849,#3850,#3851),(#3852,#3853,#3854,
#3855,#3856,#3857,#3858,#3859,#3860,#3861,#3862,#3863,#3864,#3865,#3866,
#3867,#3868),(#3869,#3870,#3871,#3872,#3873,#3874,#3875,#3876,#3877,#3878,
#3879,#3880,#3881,#3882,#3883,#3884,#3885),(#3886,#3887,#3888,#3889,#3890,
#3891,#3892,#3893,#3894,#3895,#3896,#3897,#3898,#3899,#3900,#3901,#3902)),
 .UNSPECIFIED.,.F.,.F.,.F.,(4,3,1,1,1,3,4),(4,1,1,1,1,1,1,1,1,1,1,1,1,1,
4),(-0.01,0.,0.285714285714286,0.571428571428571,0.785714285714286,1.,1.0101),
(0.0267091305739391,0.780566707095643,1.53442428361735,2.28828186013905,
3.04213943666075,3.54471115434189,4.54985458970416,5.0524263073853,6.05756974274757,
6.56014146042871,7.56528489579098,8.06785661347211,9.07300004883439,9.82685762535609,
10.5807152018778),.UNSPECIFIED.);
#135=B_SPLINE_SURFACE_WITH_KNOTS('',3,3,((#3919,#3920,#3921,#3922,#3923,
#3924,#3925,#3926,#3927,#3928,#3929,#3930,#3931,#3932,#3933,#3934,#3935),
(#3936,#3937,#3938,#3939,#3940,#3941,#3942,#3943,#3944,#3945,#3946,#3947,
#3948,#3949,#3950,#3951,#3952),(#3953,#3954,#3955,#3956,#3957,#3958,#3959,
#3960,#3961,#3962,#3963,#3964,#3965,#3966,#3967,#3968,#3969),(#3970,#3971,
#3972,#3973,#3974,#3975,#3976,#3977,#3978,#3979,#3980,#3981,#3982,#3983,
#3984,#3985,#3986),(#3987,#3988,#3989,#3990,#3991,#3992,#3993,#3994,#3995,
#3996,#3997,#3998,#3999,#4000,#4001,#4002,#4003),(#4004,#4005,#4006,#4007,
#4008,#4009,#4010,#4011,#4012,#4013,#4014,#4015,#4016,#4017,#4018,#4019,
#4020),(#4021,#4022,#4023,#4024,#4025,#4026,#4027,#4028,#4029,#4030,#4031,
#4032,#4033,#4034,#4035,#4036,#4037),(#4038,#4039,#4040,#4041,#4042,#4043,
#4044,#4045,#4046,#4047,#4048,#4049,#4050,#4051,#4052,#4053,#4054),(#4055,
#4056,#4057,#4058,#4059,#4060,#4061,#4062,#4063,#4064,#4065,#4066,#4067,
#4068,#4069,#4070,#4071),(#4072,#4073,#4074,#4075,#4076,#4077,#4078,#4079,
#4080,#4081,#4082,#4083,#4084,#4085,#4086,#4087,#4088),(#4089,#4090,#4091,
#4092,#4093,#4094,#4095,#4096,#4097,#4098,#4099,#4100,#4101,#4102,#4103,
#4104,#4105),(#4106,#4107,#4108,#4109,#4110,#4111,#4112,#4113,#4114,#4115,
#4116,#4117,#4118,#4119,#4120,#4121,#4122),(#4123,#4124,#4125,#4126,#4127,
#4128,#4129,#4130,#4131,#4132,#4133,#4134,#4135,#4136,#4137,#4138,#4139)),
 .UNSPECIFIED.,.F.,.F.,.F.,(4,3,1,1,1,3,4),(4,1,1,1,1,1,1,1,1,1,1,1,1,1,
4),(-0.01,0.,0.285714285714286,0.571428571428571,0.785714285714286,1.,1.0101),
(0.0267091305739391,0.780566707095643,1.53442428361735,2.28828186013905,
3.04213943666075,3.54471115434189,4.54985458970416,5.0524263073853,6.05756974274757,
6.56014146042871,7.56528489579098,8.06785661347211,9.07300004883439,9.82685762535609,
10.5807911477737),.UNSPECIFIED.);
#136=B_SPLINE_SURFACE_WITH_KNOTS('',3,3,((#4992,#4993,#4994,#4995,#4996,
#4997,#4998,#4999,#5000,#5001,#5002,#5003,#5004,#5005,#5006,#5007,#5008,
#5009,#5010,#5011,#5012,#5013,#5014,#5015,#5016,#5017,#5018,#5019,#5020,
#5021,#5022,#5023,#5024,#5025,#5026,#5027,#5028,#5029,#5030,#5031,#5032,
#5033,#5034,#5035,#5036,#5037,#5038,#5039,#5040,#5041,#5042,#5043,#5044,
#5045,#5046,#5047,#5048,#5049,#5050,#5051,#5052,#5053,#5054,#5055,#5056,
#5057,#5058,#5059,#5060,#5061,#5062,#5063,#5064,#5065,#5066,#5067,#5068,
#5069,#5070,#5071,#5072,#5073,#5074),(#5075,#5076,#5077,#5078,#5079,#5080,
#5081,#5082,#5083,#5084,#5085,#5086,#5087,#5088,#5089,#5090,#5091,#5092,
#5093,#5094,#5095,#5096,#5097,#5098,#5099,#5100,#5101,#5102,#5103,#5104,
#5105,#5106,#5107,#5108,#5109,#5110,#5111,#5112,#5113,#5114,#5115,#5116,
#5117,#5118,#5119,#5120,#5121,#5122,#5123,#5124,#5125,#5126,#5127,#5128,
#5129,#5130,#5131,#5132,#5133,#5134,#5135,#5136,#5137,#5138,#5139,#5140,
#5141,#5142,#5143,#5144,#5145,#5146,#5147,#5148,#5149,#5150,#5151,#5152,
#5153,#5154,#5155,#5156,#5157),(#5158,#5159,#5160,#5161,#5162,#5163,#5164,
#5165,#5166,#5167,#5168,#5169,#5170,#5171,#5172,#5173,#5174,#5175,#5176,
#5177,#5178,#5179,#5180,#5181,#5182,#5183,#5184,#5185,#5186,#5187,#5188,
#5189,#5190,#5191,#5192,#5193,#5194,#5195,#5196,#5197,#5198,#5199,#5200,
#5201,#5202,#5203,#5204,#5205,#5206,#5207,#5208,#5209,#5210,#5211,#5212,
#5213,#5214,#5215,#5216,#5217,#5218,#5219,#5220,#5221,#5222,#5223,#5224,
#5225,#5226,#5227,#5228,#5229,#5230,#5231,#5232,#5233,#5234,#5235,#5236,
#5237,#5238,#5239,#5240),(#5241,#5242,#5243,#5244,#5245,#5246,#5247,#5248,
#5249,#5250,#5251,#5252,#5253,#5254,#5255,#5256,#5257,#5258,#5259,#5260,
#5261,#5262,#5263,#5264,#5265,#5266,#5267,#5268,#5269,#5270,#5271,#5272,
#5273,#5274,#5275,#5276,#5277,#5278,#5279,#5280,#5281,#5282,#5283,#5284,
#5285,#5286,#5287,#5288,#5289,#5290,#5291,#5292,#5293,#5294,#5295,#5296,
#5297,#5298,#5299,#5300,#5301,#5302,#5303,#5304,#5305,#5306,#5307,#5308,
#5309,#5310,#5311,#5312,#5313,#5314,#5315,#5316,#5317,#5318,#5319,#5320,
#5321,#5322,#5323),(#5324,#5325,#5326,#5327,#5328,#5329,#5330,#5331,#5332,
#5333,#5334,#5335,#5336,#5337,#5338,#5339,#5340,#5341,#5342,#5343,#5344,
#5345,#5346,#5347,#5348,#5349,#5350,#5351,#5352,#5353,#5354,#5355,#5356,
#5357,#5358,#5359,#5360,#5361,#5362,#5363,#5364,#5365,#5366,#5367,#5368,
#5369,#5370,#5371,#5372,#5373,#5374,#5375,#5376,#5377,#5378,#5379,#5380,
#5381,#5382,#5383,#5384,#5385,#5386,#5387,#5388,#5389,#5390,#5391,#5392,
#5393,#5394,#5395,#5396,#5397,#5398,#5399,#5400,#5401,#5402,#5403,#5404,
#5405,#5406),(#5407,#5408,#5409,#5410,#5411,#5412,#5413,#5414,#5415,#5416,
#5417,#5418,#5419,#5420,#5421,#5422,#5423,#5424,#5425,#5426,#5427,#5428,
#5429,#5430,#5431,#5432,#5433,#5434,#5435,#5436,#5437,#5438,#5439,#5440,
#5441,#5442,#5443,#5444,#5445,#5446,#5447,#5448,#5449,#5450,#5451,#5452,
#5453,#5454,#5455,#5456,#5457,#5458,#5459,#5460,#5461,#5462,#5463,#5464,
#5465,#5466,#5467,#5468,#5469,#5470,#5471,#5472,#5473,#5474,#5475,#5476,
#5477,#5478,#5479,#5480,#5481,#5482,#5483,#5484,#5485,#5486,#5487,#5488,
#5489),(#5490,#5491,#5492,#5493,#5494,#5495,#5496,#5497,#5498,#5499,#5500,
#5501,#5502,#5503,#5504,#5505,#5506,#5507,#5508,#5509,#5510,#5511,#5512,
#5513,#5514,#5515,#5516,#5517,#5518,#5519,#5520,#5521,#5522,#5523,#5524,
#5525,#5526,#5527,#5528,#5529,#5530,#5531,#5532,#5533,#5534,#5535,#5536,
#5537,#5538,#5539,#5540,#5541,#5542,#5543,#5544,#5545,#5546,#5547,#5548,
#5549,#5550,#5551,#5552,#5553,#5554,#5555,#5556,#5557,#5558,#5559,#5560,
#5561,#5562,#5563,#5564,#5565,#5566,#5567,#5568,#5569,#5570,#5571,#5572)),
 .UNSPECIFIED.,.F.,.F.,.F.,(4,3,4),(4,1,1,1,1,1,1,1,1,1,1,1,1,1,1,1,1,1,
1,1,1,1,1,1,1,1,1,1,1,1,1,1,1,1,1,1,1,1,1,1,1,1,1,1,1,1,1,1,1,1,1,1,1,1,
1,1,1,1,1,1,1,1,1,1,1,1,1,1,1,1,1,1,1,1,1,1,1,1,1,1,4),(-3.1416141437338,
-2.31918842711196,-2.31096438484718),(37.4480614519116,37.9436823521751,
38.4393032524387,38.9349241527022,39.4305450529657,39.9261659532292,40.4217868534927,
40.9174077537563,41.4130286540198,41.9086495542833,42.4042704545468,42.8998913548104,
43.3955122550739,43.8911331553374,44.3867540556009,44.8823749558644,45.377995856128,
45.8736167563915,46.369237656655,46.8648585569185,47.3604794571821,47.8561003574456,
48.3517212577091,48.8473421579726,49.3429630582362,49.8385839584997,50.3342048587632,
50.8298257590267,51.3254466592902,51.8210675595538,52.3166884598173,52.8123093600808,
53.3079302603443,53.8035511606079,54.2991720608714,54.7947929611349,55.2904138613984,
55.7860347616619,56.2816556619255,56.777276562189,57.2728974624525,57.768518362716,
58.2641392629795,58.7597601632431,59.2553810635066,59.7510019637701,60.2466228640336,
60.7422437642972,61.2378646645607,61.7334855648242,62.2291064650877,62.7247273653512,
63.2203482656148,63.7159691658783,64.2115900661418,64.7072109664053,65.2028318666689,
65.6984527669324,66.1940736671959,66.6896945674594,67.1853154677229,67.6809363679865,
68.17655726825,68.6721781685135,69.167799068777,69.6634199690406,70.1590408693041,
70.6546617695676,71.1502826698311,71.6459035700946,72.1415244703582,72.6371453706217,
73.1327662708852,73.6283871711487,74.1240080714123,74.6196289716758,75.1152498719393,
75.6108707722028,76.1064916724663,76.6021125727299,77.0977334729934),
 .UNSPECIFIED.);
#137=B_SPLINE_SURFACE_WITH_KNOTS('',3,3,((#5876,#5877,#5878,#5879,#5880,
#5881,#5882,#5883,#5884,#5885,#5886,#5887,#5888,#5889,#5890,#5891,#5892,
#5893,#5894,#5895,#5896,#5897,#5898,#5899,#5900,#5901,#5902,#5903,#5904,
#5905,#5906,#5907,#5908,#5909,#5910,#5911,#5912,#5913,#5914,#5915,#5916,
#5917,#5918,#5919,#5920,#5921,#5922,#5923,#5924,#5925,#5926,#5927,#5928,
#5929,#5930,#5931,#5932,#5933,#5934,#5935,#5936,#5937,#5938,#5939,#5940,
#5941,#5942,#5943,#5944,#5945,#5946,#5947,#5948,#5949,#5950,#5951,#5952,
#5953,#5954,#5955,#5956,#5957,#5958),(#5959,#5960,#5961,#5962,#5963,#5964,
#5965,#5966,#5967,#5968,#5969,#5970,#5971,#5972,#5973,#5974,#5975,#5976,
#5977,#5978,#5979,#5980,#5981,#5982,#5983,#5984,#5985,#5986,#5987,#5988,
#5989,#5990,#5991,#5992,#5993,#5994,#5995,#5996,#5997,#5998,#5999,#6000,
#6001,#6002,#6003,#6004,#6005,#6006,#6007,#6008,#6009,#6010,#6011,#6012,
#6013,#6014,#6015,#6016,#6017,#6018,#6019,#6020,#6021,#6022,#6023,#6024,
#6025,#6026,#6027,#6028,#6029,#6030,#6031,#6032,#6033,#6034,#6035,#6036,
#6037,#6038,#6039,#6040,#6041),(#6042,#6043,#6044,#6045,#6046,#6047,#6048,
#6049,#6050,#6051,#6052,#6053,#6054,#6055,#6056,#6057,#6058,#6059,#6060,
#6061,#6062,#6063,#6064,#6065,#6066,#6067,#6068,#6069,#6070,#6071,#6072,
#6073,#6074,#6075,#6076,#6077,#6078,#6079,#6080,#6081,#6082,#6083,#6084,
#6085,#6086,#6087,#6088,#6089,#6090,#6091,#6092,#6093,#6094,#6095,#6096,
#6097,#6098,#6099,#6100,#6101,#6102,#6103,#6104,#6105,#6106,#6107,#6108,
#6109,#6110,#6111,#6112,#6113,#6114,#6115,#6116,#6117,#6118,#6119,#6120,
#6121,#6122,#6123,#6124),(#6125,#6126,#6127,#6128,#6129,#6130,#6131,#6132,
#6133,#6134,#6135,#6136,#6137,#6138,#6139,#6140,#6141,#6142,#6143,#6144,
#6145,#6146,#6147,#6148,#6149,#6150,#6151,#6152,#6153,#6154,#6155,#6156,
#6157,#6158,#6159,#6160,#6161,#6162,#6163,#6164,#6165,#6166,#6167,#6168,
#6169,#6170,#6171,#6172,#6173,#6174,#6175,#6176,#6177,#6178,#6179,#6180,
#6181,#6182,#6183,#6184,#6185,#6186,#6187,#6188,#6189,#6190,#6191,#6192,
#6193,#6194,#6195,#6196,#6197,#6198,#6199,#6200,#6201,#6202,#6203,#6204,
#6205,#6206,#6207),(#6208,#6209,#6210,#6211,#6212,#6213,#6214,#6215,#6216,
#6217,#6218,#6219,#6220,#6221,#6222,#6223,#6224,#6225,#6226,#6227,#6228,
#6229,#6230,#6231,#6232,#6233,#6234,#6235,#6236,#6237,#6238,#6239,#6240,
#6241,#6242,#6243,#6244,#6245,#6246,#6247,#6248,#6249,#6250,#6251,#6252,
#6253,#6254,#6255,#6256,#6257,#6258,#6259,#6260,#6261,#6262,#6263,#6264,
#6265,#6266,#6267,#6268,#6269,#6270,#6271,#6272,#6273,#6274,#6275,#6276,
#6277,#6278,#6279,#6280,#6281,#6282,#6283,#6284,#6285,#6286,#6287,#6288,
#6289,#6290),(#6291,#6292,#6293,#6294,#6295,#6296,#6297,#6298,#6299,#6300,
#6301,#6302,#6303,#6304,#6305,#6306,#6307,#6308,#6309,#6310,#6311,#6312,
#6313,#6314,#6315,#6316,#6317,#6318,#6319,#6320,#6321,#6322,#6323,#6324,
#6325,#6326,#6327,#6328,#6329,#6330,#6331,#6332,#6333,#6334,#6335,#6336,
#6337,#6338,#6339,#6340,#6341,#6342,#6343,#6344,#6345,#6346,#6347,#6348,
#6349,#6350,#6351,#6352,#6353,#6354,#6355,#6356,#6357,#6358,#6359,#6360,
#6361,#6362,#6363,#6364,#6365,#6366,#6367,#6368,#6369,#6370,#6371,#6372,
#6373),(#6374,#6375,#6376,#6377,#6378,#6379,#6380,#6381,#6382,#6383,#6384,
#6385,#6386,#6387,#6388,#6389,#6390,#6391,#6392,#6393,#6394,#6395,#6396,
#6397,#6398,#6399,#6400,#6401,#6402,#6403,#6404,#6405,#6406,#6407,#6408,
#6409,#6410,#6411,#6412,#6413,#6414,#6415,#6416,#6417,#6418,#6419,#6420,
#6421,#6422,#6423,#6424,#6425,#6426,#6427,#6428,#6429,#6430,#6431,#6432,
#6433,#6434,#6435,#6436,#6437,#6438,#6439,#6440,#6441,#6442,#6443,#6444,
#6445,#6446,#6447,#6448,#6449,#6450,#6451,#6452,#6453,#6454,#6455,#6456)),
 .UNSPECIFIED.,.F.,.F.,.F.,(4,3,4),(4,1,1,1,1,1,1,1,1,1,1,1,1,1,1,1,1,1,
1,1,1,1,1,1,1,1,1,1,1,1,1,1,1,1,1,1,1,1,1,1,1,1,1,1,1,1,1,1,1,1,1,1,1,1,
1,1,1,1,1,1,1,1,1,1,1,1,1,1,1,1,1,1,1,1,1,1,1,1,1,1,4),(-3.14160445015778,
-2.31918842711196,-2.31096438484718),(37.4480614519116,37.9436823521751,
38.4393032524387,38.9349241527022,39.4305450529657,39.9261659532292,40.4217868534927,
40.9174077537563,41.4130286540198,41.9086495542833,42.4042704545468,42.8998913548104,
43.3955122550739,43.8911331553374,44.3867540556009,44.8823749558644,45.377995856128,
45.8736167563915,46.369237656655,46.8648585569185,47.3604794571821,47.8561003574456,
48.3517212577091,48.8473421579726,49.3429630582362,49.8385839584997,50.3342048587632,
50.8298257590267,51.3254466592902,51.8210675595538,52.3166884598173,52.8123093600808,
53.3079302603443,53.8035511606079,54.2991720608714,54.7947929611349,55.2904138613984,
55.7860347616619,56.2816556619255,56.777276562189,57.2728974624525,57.768518362716,
58.2641392629795,58.7597601632431,59.2553810635066,59.7510019637701,60.2466228640336,
60.7422437642972,61.2378646645607,61.7334855648242,62.2291064650877,62.7247273653512,
63.2203482656148,63.7159691658783,64.2115900661418,64.7072109664053,65.2028318666689,
65.6984527669324,66.1940736671959,66.6896945674594,67.1853154677229,67.6809363679865,
68.17655726825,68.6721781685135,69.167799068777,69.6634199690406,70.1590408693041,
70.6546617695676,71.1502826698311,71.6459035700946,72.1415244703582,72.6371453706217,
73.1327662708852,73.6283871711487,74.1240080714123,74.6196289716758,75.1152498719393,
75.6108707722028,76.1064916724663,76.6021125727299,77.0977334729934),
 .UNSPECIFIED.);
#138=B_SPLINE_SURFACE_WITH_KNOTS('',3,3,((#6747,#6748,#6749,#6750,#6751,
#6752,#6753,#6754,#6755,#6756,#6757,#6758,#6759,#6760,#6761,#6762,#6763,
#6764,#6765,#6766,#6767,#6768,#6769,#6770,#6771,#6772,#6773,#6774,#6775,
#6776,#6777,#6778,#6779,#6780,#6781,#6782,#6783,#6784,#6785,#6786,#6787,
#6788,#6789,#6790,#6791,#6792,#6793,#6794,#6795,#6796,#6797,#6798,#6799,
#6800,#6801,#6802,#6803,#6804,#6805,#6806,#6807,#6808,#6809,#6810,#6811,
#6812,#6813,#6814,#6815,#6816,#6817,#6818,#6819,#6820,#6821,#6822,#6823,
#6824,#6825,#6826,#6827,#6828,#6829),(#6830,#6831,#6832,#6833,#6834,#6835,
#6836,#6837,#6838,#6839,#6840,#6841,#6842,#6843,#6844,#6845,#6846,#6847,
#6848,#6849,#6850,#6851,#6852,#6853,#6854,#6855,#6856,#6857,#6858,#6859,
#6860,#6861,#6862,#6863,#6864,#6865,#6866,#6867,#6868,#6869,#6870,#6871,
#6872,#6873,#6874,#6875,#6876,#6877,#6878,#6879,#6880,#6881,#6882,#6883,
#6884,#6885,#6886,#6887,#6888,#6889,#6890,#6891,#6892,#6893,#6894,#6895,
#6896,#6897,#6898,#6899,#6900,#6901,#6902,#6903,#6904,#6905,#6906,#6907,
#6908,#6909,#6910,#6911,#6912),(#6913,#6914,#6915,#6916,#6917,#6918,#6919,
#6920,#6921,#6922,#6923,#6924,#6925,#6926,#6927,#6928,#6929,#6930,#6931,
#6932,#6933,#6934,#6935,#6936,#6937,#6938,#6939,#6940,#6941,#6942,#6943,
#6944,#6945,#6946,#6947,#6948,#6949,#6950,#6951,#6952,#6953,#6954,#6955,
#6956,#6957,#6958,#6959,#6960,#6961,#6962,#6963,#6964,#6965,#6966,#6967,
#6968,#6969,#6970,#6971,#6972,#6973,#6974,#6975,#6976,#6977,#6978,#6979,
#6980,#6981,#6982,#6983,#6984,#6985,#6986,#6987,#6988,#6989,#6990,#6991,
#6992,#6993,#6994,#6995),(#6996,#6997,#6998,#6999,#7000,#7001,#7002,#7003,
#7004,#7005,#7006,#7007,#7008,#7009,#7010,#7011,#7012,#7013,#7014,#7015,
#7016,#7017,#7018,#7019,#7020,#7021,#7022,#7023,#7024,#7025,#7026,#7027,
#7028,#7029,#7030,#7031,#7032,#7033,#7034,#7035,#7036,#7037,#7038,#7039,
#7040,#7041,#7042,#7043,#7044,#7045,#7046,#7047,#7048,#7049,#7050,#7051,
#7052,#7053,#7054,#7055,#7056,#7057,#7058,#7059,#7060,#7061,#7062,#7063,
#7064,#7065,#7066,#7067,#7068,#7069,#7070,#7071,#7072,#7073,#7074,#7075,
#7076,#7077,#7078),(#7079,#7080,#7081,#7082,#7083,#7084,#7085,#7086,#7087,
#7088,#7089,#7090,#7091,#7092,#7093,#7094,#7095,#7096,#7097,#7098,#7099,
#7100,#7101,#7102,#7103,#7104,#7105,#7106,#7107,#7108,#7109,#7110,#7111,
#7112,#7113,#7114,#7115,#7116,#7117,#7118,#7119,#7120,#7121,#7122,#7123,
#7124,#7125,#7126,#7127,#7128,#7129,#7130,#7131,#7132,#7133,#7134,#7135,
#7136,#7137,#7138,#7139,#7140,#7141,#7142,#7143,#7144,#7145,#7146,#7147,
#7148,#7149,#7150,#7151,#7152,#7153,#7154,#7155,#7156,#7157,#7158,#7159,
#7160,#7161),(#7162,#7163,#7164,#7165,#7166,#7167,#7168,#7169,#7170,#7171,
#7172,#7173,#7174,#7175,#7176,#7177,#7178,#7179,#7180,#7181,#7182,#7183,
#7184,#7185,#7186,#7187,#7188,#7189,#7190,#7191,#7192,#7193,#7194,#7195,
#7196,#7197,#7198,#7199,#7200,#7201,#7202,#7203,#7204,#7205,#7206,#7207,
#7208,#7209,#7210,#7211,#7212,#7213,#7214,#7215,#7216,#7217,#7218,#7219,
#7220,#7221,#7222,#7223,#7224,#7225,#7226,#7227,#7228,#7229,#7230,#7231,
#7232,#7233,#7234,#7235,#7236,#7237,#7238,#7239,#7240,#7241,#7242,#7243,
#7244),(#7245,#7246,#7247,#7248,#7249,#7250,#7251,#7252,#7253,#7254,#7255,
#7256,#7257,#7258,#7259,#7260,#7261,#7262,#7263,#7264,#7265,#7266,#7267,
#7268,#7269,#7270,#7271,#7272,#7273,#7274,#7275,#7276,#7277,#7278,#7279,
#7280,#7281,#7282,#7283,#7284,#7285,#7286,#7287,#7288,#7289,#7290,#7291,
#7292,#7293,#7294,#7295,#7296,#7297,#7298,#7299,#7300,#7301,#7302,#7303,
#7304,#7305,#7306,#7307,#7308,#7309,#7310,#7311,#7312,#7313,#7314,#7315,
#7316,#7317,#7318,#7319,#7320,#7321,#7322,#7323,#7324,#7325,#7326,#7327)),
 .UNSPECIFIED.,.F.,.F.,.F.,(4,3,4),(4,1,1,1,1,1,1,1,1,1,1,1,1,1,1,1,1,1,
1,1,1,1,1,1,1,1,1,1,1,1,1,1,1,1,1,1,1,1,1,1,1,1,1,1,1,1,1,1,1,1,1,1,1,1,
1,1,1,1,1,1,1,1,1,1,1,1,1,1,1,1,1,1,1,1,1,1,1,1,1,1,4),(-3.14159265358979,
-2.31918842711196,-2.31096438484718),(37.4480614519116,37.9436823521751,
38.4393032524387,38.9349241527022,39.4305450529657,39.9261659532292,40.4217868534927,
40.9174077537563,41.4130286540198,41.9086495542833,42.4042704545468,42.8998913548104,
43.3955122550739,43.8911331553374,44.3867540556009,44.8823749558644,45.377995856128,
45.8736167563915,46.369237656655,46.8648585569185,47.3604794571821,47.8561003574456,
48.3517212577091,48.8473421579726,49.3429630582362,49.8385839584997,50.3342048587632,
50.8298257590267,51.3254466592902,51.8210675595538,52.3166884598173,52.8123093600808,
53.3079302603443,53.8035511606079,54.2991720608714,54.7947929611349,55.2904138613984,
55.7860347616619,56.2816556619255,56.777276562189,57.2728974624525,57.768518362716,
58.2641392629795,58.7597601632431,59.2553810635066,59.7510019637701,60.2466228640336,
60.7422437642972,61.2378646645607,61.7334855648242,62.2291064650877,62.7247273653512,
63.2203482656148,63.7159691658783,64.2115900661418,64.7072109664053,65.2028318666689,
65.6984527669324,66.1940736671959,66.6896945674594,67.1853154677229,67.6809363679865,
68.17655726825,68.6721781685135,69.167799068777,69.6634199690406,70.1590408693041,
70.6546617695676,71.1502826698311,71.6459035700946,72.1415244703582,72.6371453706217,
73.1327662708852,73.6283871711487,74.1240080714123,74.6196289716758,75.1152498719393,
75.6108707722028,76.1064916724663,76.6021125727299,77.0977334729934),
 .UNSPECIFIED.);
#139=B_SPLINE_SURFACE_WITH_KNOTS('',3,3,((#7603,#7604,#7605,#7606,#7607,
#7608,#7609,#7610,#7611,#7612,#7613,#7614,#7615,#7616,#7617,#7618,#7619,
#7620,#7621,#7622,#7623,#7624,#7625,#7626,#7627,#7628,#7629,#7630,#7631,
#7632,#7633,#7634,#7635,#7636,#7637,#7638,#7639,#7640,#7641,#7642,#7643,
#7644,#7645,#7646,#7647,#7648,#7649,#7650,#7651,#7652,#7653,#7654,#7655,
#7656,#7657,#7658,#7659,#7660,#7661,#7662,#7663,#7664,#7665,#7666,#7667,
#7668,#7669,#7670,#7671,#7672,#7673,#7674,#7675,#7676,#7677,#7678,#7679,
#7680,#7681,#7682,#7683,#7684,#7685),(#7686,#7687,#7688,#7689,#7690,#7691,
#7692,#7693,#7694,#7695,#7696,#7697,#7698,#7699,#7700,#7701,#7702,#7703,
#7704,#7705,#7706,#7707,#7708,#7709,#7710,#7711,#7712,#7713,#7714,#7715,
#7716,#7717,#7718,#7719,#7720,#7721,#7722,#7723,#7724,#7725,#7726,#7727,
#7728,#7729,#7730,#7731,#7732,#7733,#7734,#7735,#7736,#7737,#7738,#7739,
#7740,#7741,#7742,#7743,#7744,#7745,#7746,#7747,#7748,#7749,#7750,#7751,
#7752,#7753,#7754,#7755,#7756,#7757,#7758,#7759,#7760,#7761,#7762,#7763,
#7764,#7765,#7766,#7767,#7768),(#7769,#7770,#7771,#7772,#7773,#7774,#7775,
#7776,#7777,#7778,#7779,#7780,#7781,#7782,#7783,#7784,#7785,#7786,#7787,
#7788,#7789,#7790,#7791,#7792,#7793,#7794,#7795,#7796,#7797,#7798,#7799,
#7800,#7801,#7802,#7803,#7804,#7805,#7806,#7807,#7808,#7809,#7810,#7811,
#7812,#7813,#7814,#7815,#7816,#7817,#7818,#7819,#7820,#7821,#7822,#7823,
#7824,#7825,#7826,#7827,#7828,#7829,#7830,#7831,#7832,#7833,#7834,#7835,
#7836,#7837,#7838,#7839,#7840,#7841,#7842,#7843,#7844,#7845,#7846,#7847,
#7848,#7849,#7850,#7851),(#7852,#7853,#7854,#7855,#7856,#7857,#7858,#7859,
#7860,#7861,#7862,#7863,#7864,#7865,#7866,#7867,#7868,#7869,#7870,#7871,
#7872,#7873,#7874,#7875,#7876,#7877,#7878,#7879,#7880,#7881,#7882,#7883,
#7884,#7885,#7886,#7887,#7888,#7889,#7890,#7891,#7892,#7893,#7894,#7895,
#7896,#7897,#7898,#7899,#7900,#7901,#7902,#7903,#7904,#7905,#7906,#7907,
#7908,#7909,#7910,#7911,#7912,#7913,#7914,#7915,#7916,#7917,#7918,#7919,
#7920,#7921,#7922,#7923,#7924,#7925,#7926,#7927,#7928,#7929,#7930,#7931,
#7932,#7933,#7934),(#7935,#7936,#7937,#7938,#7939,#7940,#7941,#7942,#7943,
#7944,#7945,#7946,#7947,#7948,#7949,#7950,#7951,#7952,#7953,#7954,#7955,
#7956,#7957,#7958,#7959,#7960,#7961,#7962,#7963,#7964,#7965,#7966,#7967,
#7968,#7969,#7970,#7971,#7972,#7973,#7974,#7975,#7976,#7977,#7978,#7979,
#7980,#7981,#7982,#7983,#7984,#7985,#7986,#7987,#7988,#7989,#7990,#7991,
#7992,#7993,#7994,#7995,#7996,#7997,#7998,#7999,#8000,#8001,#8002,#8003,
#8004,#8005,#8006,#8007,#8008,#8009,#8010,#8011,#8012,#8013,#8014,#8015,
#8016,#8017),(#8018,#8019,#8020,#8021,#8022,#8023,#8024,#8025,#8026,#8027,
#8028,#8029,#8030,#8031,#8032,#8033,#8034,#8035,#8036,#8037,#8038,#8039,
#8040,#8041,#8042,#8043,#8044,#8045,#8046,#8047,#8048,#8049,#8050,#8051,
#8052,#8053,#8054,#8055,#8056,#8057,#8058,#8059,#8060,#8061,#8062,#8063,
#8064,#8065,#8066,#8067,#8068,#8069,#8070,#8071,#8072,#8073,#8074,#8075,
#8076,#8077,#8078,#8079,#8080,#8081,#8082,#8083,#8084,#8085,#8086,#8087,
#8088,#8089,#8090,#8091,#8092,#8093,#8094,#8095,#8096,#8097,#8098,#8099,
#8100),(#8101,#8102,#8103,#8104,#8105,#8106,#8107,#8108,#8109,#8110,#8111,
#8112,#8113,#8114,#8115,#8116,#8117,#8118,#8119,#8120,#8121,#8122,#8123,
#8124,#8125,#8126,#8127,#8128,#8129,#8130,#8131,#8132,#8133,#8134,#8135,
#8136,#8137,#8138,#8139,#8140,#8141,#8142,#8143,#8144,#8145,#8146,#8147,
#8148,#8149,#8150,#8151,#8152,#8153,#8154,#8155,#8156,#8157,#8158,#8159,
#8160,#8161,#8162,#8163,#8164,#8165,#8166,#8167,#8168,#8169,#8170,#8171,
#8172,#8173,#8174,#8175,#8176,#8177,#8178,#8179,#8180,#8181,#8182,#8183)),
 .UNSPECIFIED.,.F.,.F.,.F.,(4,3,4),(4,1,1,1,1,1,1,1,1,1,1,1,1,1,1,1,1,1,
1,1,1,1,1,1,1,1,1,1,1,1,1,1,1,1,1,1,1,1,1,1,1,1,1,1,1,1,1,1,1,1,1,1,1,1,
1,1,1,1,1,1,1,1,1,1,1,1,1,1,1,1,1,1,1,1,1,1,1,1,1,1,4),(-3.14161191345667,
-2.31918842711196,-2.31096438484718),(37.4480614519116,37.9436823521751,
38.4393032524387,38.9349241527022,39.4305450529657,39.9261659532292,40.4217868534927,
40.9174077537563,41.4130286540198,41.9086495542833,42.4042704545468,42.8998913548104,
43.3955122550739,43.8911331553374,44.3867540556009,44.8823749558644,45.377995856128,
45.8736167563915,46.369237656655,46.8648585569185,47.3604794571821,47.8561003574456,
48.3517212577091,48.8473421579726,49.3429630582362,49.8385839584997,50.3342048587632,
50.8298257590267,51.3254466592902,51.8210675595538,52.3166884598173,52.8123093600808,
53.3079302603443,53.8035511606079,54.2991720608714,54.7947929611349,55.2904138613984,
55.7860347616619,56.2816556619255,56.777276562189,57.2728974624525,57.768518362716,
58.2641392629795,58.7597601632431,59.2553810635066,59.7510019637701,60.2466228640336,
60.7422437642972,61.2378646645607,61.7334855648242,62.2291064650877,62.7247273653512,
63.2203482656148,63.7159691658783,64.2115900661418,64.7072109664053,65.2028318666689,
65.6984527669324,66.1940736671959,66.6896945674594,67.1853154677229,67.6809363679865,
68.17655726825,68.6721781685135,69.167799068777,69.6634199690406,70.1590408693041,
70.6546617695676,71.1502826698311,71.6459035700946,72.1415244703582,72.6371453706217,
73.1327662708852,73.6283871711487,74.1240080714123,74.6196289716758,75.1152498719393,
75.6108707722028,76.1064916724663,76.6021125727299,77.0977334729934),
 .UNSPECIFIED.);
#140=B_SPLINE_SURFACE_WITH_KNOTS('',3,3,((#8394,#8395,#8396,#8397,#8398,
#8399,#8400,#8401,#8402,#8403,#8404,#8405,#8406,#8407,#8408,#8409,#8410,
#8411,#8412,#8413,#8414,#8415,#8416,#8417,#8418,#8419,#8420,#8421,#8422,
#8423,#8424,#8425,#8426,#8427,#8428,#8429,#8430,#8431,#8432,#8433,#8434,
#8435,#8436,#8437,#8438,#8439,#8440,#8441,#8442,#8443,#8444,#8445,#8446,
#8447,#8448,#8449,#8450,#8451,#8452,#8453,#8454,#8455,#8456,#8457,#8458,
#8459,#8460,#8461,#8462,#8463,#8464,#8465,#8466,#8467,#8468,#8469,#8470,
#8471,#8472,#8473,#8474,#8475,#8476),(#8477,#8478,#8479,#8480,#8481,#8482,
#8483,#8484,#8485,#8486,#8487,#8488,#8489,#8490,#8491,#8492,#8493,#8494,
#8495,#8496,#8497,#8498,#8499,#8500,#8501,#8502,#8503,#8504,#8505,#8506,
#8507,#8508,#8509,#8510,#8511,#8512,#8513,#8514,#8515,#8516,#8517,#8518,
#8519,#8520,#8521,#8522,#8523,#8524,#8525,#8526,#8527,#8528,#8529,#8530,
#8531,#8532,#8533,#8534,#8535,#8536,#8537,#8538,#8539,#8540,#8541,#8542,
#8543,#8544,#8545,#8546,#8547,#8548,#8549,#8550,#8551,#8552,#8553,#8554,
#8555,#8556,#8557,#8558,#8559),(#8560,#8561,#8562,#8563,#8564,#8565,#8566,
#8567,#8568,#8569,#8570,#8571,#8572,#8573,#8574,#8575,#8576,#8577,#8578,
#8579,#8580,#8581,#8582,#8583,#8584,#8585,#8586,#8587,#8588,#8589,#8590,
#8591,#8592,#8593,#8594,#8595,#8596,#8597,#8598,#8599,#8600,#8601,#8602,
#8603,#8604,#8605,#8606,#8607,#8608,#8609,#8610,#8611,#8612,#8613,#8614,
#8615,#8616,#8617,#8618,#8619,#8620,#8621,#8622,#8623,#8624,#8625,#8626,
#8627,#8628,#8629,#8630,#8631,#8632,#8633,#8634,#8635,#8636,#8637,#8638,
#8639,#8640,#8641,#8642),(#8643,#8644,#8645,#8646,#8647,#8648,#8649,#8650,
#8651,#8652,#8653,#8654,#8655,#8656,#8657,#8658,#8659,#8660,#8661,#8662,
#8663,#8664,#8665,#8666,#8667,#8668,#8669,#8670,#8671,#8672,#8673,#8674,
#8675,#8676,#8677,#8678,#8679,#8680,#8681,#8682,#8683,#8684,#8685,#8686,
#8687,#8688,#8689,#8690,#8691,#8692,#8693,#8694,#8695,#8696,#8697,#8698,
#8699,#8700,#8701,#8702,#8703,#8704,#8705,#8706,#8707,#8708,#8709,#8710,
#8711,#8712,#8713,#8714,#8715,#8716,#8717,#8718,#8719,#8720,#8721,#8722,
#8723,#8724,#8725),(#8726,#8727,#8728,#8729,#8730,#8731,#8732,#8733,#8734,
#8735,#8736,#8737,#8738,#8739,#8740,#8741,#8742,#8743,#8744,#8745,#8746,
#8747,#8748,#8749,#8750,#8751,#8752,#8753,#8754,#8755,#8756,#8757,#8758,
#8759,#8760,#8761,#8762,#8763,#8764,#8765,#8766,#8767,#8768,#8769,#8770,
#8771,#8772,#8773,#8774,#8775,#8776,#8777,#8778,#8779,#8780,#8781,#8782,
#8783,#8784,#8785,#8786,#8787,#8788,#8789,#8790,#8791,#8792,#8793,#8794,
#8795,#8796,#8797,#8798,#8799,#8800,#8801,#8802,#8803,#8804,#8805,#8806,
#8807,#8808),(#8809,#8810,#8811,#8812,#8813,#8814,#8815,#8816,#8817,#8818,
#8819,#8820,#8821,#8822,#8823,#8824,#8825,#8826,#8827,#8828,#8829,#8830,
#8831,#8832,#8833,#8834,#8835,#8836,#8837,#8838,#8839,#8840,#8841,#8842,
#8843,#8844,#8845,#8846,#8847,#8848,#8849,#8850,#8851,#8852,#8853,#8854,
#8855,#8856,#8857,#8858,#8859,#8860,#8861,#8862,#8863,#8864,#8865,#8866,
#8867,#8868,#8869,#8870,#8871,#8872,#8873,#8874,#8875,#8876,#8877,#8878,
#8879,#8880,#8881,#8882,#8883,#8884,#8885,#8886,#8887,#8888,#8889,#8890,
#8891),(#8892,#8893,#8894,#8895,#8896,#8897,#8898,#8899,#8900,#8901,#8902,
#8903,#8904,#8905,#8906,#8907,#8908,#8909,#8910,#8911,#8912,#8913,#8914,
#8915,#8916,#8917,#8918,#8919,#8920,#8921,#8922,#8923,#8924,#8925,#8926,
#8927,#8928,#8929,#8930,#8931,#8932,#8933,#8934,#8935,#8936,#8937,#8938,
#8939,#8940,#8941,#8942,#8943,#8944,#8945,#8946,#8947,#8948,#8949,#8950,
#8951,#8952,#8953,#8954,#8955,#8956,#8957,#8958,#8959,#8960,#8961,#8962,
#8963,#8964,#8965,#8966,#8967,#8968,#8969,#8970,#8971,#8972,#8973,#8974)),
 .UNSPECIFIED.,.F.,.F.,.F.,(4,3,4),(4,1,1,1,1,1,1,1,1,1,1,1,1,1,1,1,1,1,
1,1,1,1,1,1,1,1,1,1,1,1,1,1,1,1,1,1,1,1,1,1,1,1,1,1,1,1,1,1,1,1,1,1,1,1,
1,1,1,1,1,1,1,1,1,1,1,1,1,1,1,1,1,1,1,1,1,1,1,1,1,1,4),(-3.14160734212958,
-2.31918842711196,-2.31096438484718),(37.4480614519116,37.9436823521751,
38.4393032524387,38.9349241527022,39.4305450529657,39.9261659532292,40.4217868534927,
40.9174077537563,41.4130286540198,41.9086495542833,42.4042704545468,42.8998913548104,
43.3955122550739,43.8911331553374,44.3867540556009,44.8823749558644,45.377995856128,
45.8736167563915,46.369237656655,46.8648585569185,47.3604794571821,47.8561003574456,
48.3517212577091,48.8473421579726,49.3429630582362,49.8385839584997,50.3342048587632,
50.8298257590267,51.3254466592902,51.8210675595538,52.3166884598173,52.8123093600808,
53.3079302603443,53.8035511606079,54.2991720608714,54.7947929611349,55.2904138613984,
55.7860347616619,56.2816556619255,56.777276562189,57.2728974624525,57.768518362716,
58.2641392629795,58.7597601632431,59.2553810635066,59.7510019637701,60.2466228640336,
60.7422437642972,61.2378646645607,61.7334855648242,62.2291064650877,62.7247273653512,
63.2203482656148,63.7159691658783,64.2115900661418,64.7072109664053,65.2028318666689,
65.6984527669324,66.1940736671959,66.6896945674594,67.1853154677229,67.6809363679865,
68.17655726825,68.6721781685135,69.167799068777,69.6634199690406,70.1590408693041,
70.6546617695676,71.1502826698311,71.6459035700946,72.1415244703582,72.6371453706217,
73.1327662708852,73.6283871711487,74.1240080714123,74.6196289716758,75.1152498719393,
75.6108707722028,76.1064916724663,76.6021125727299,77.0977334729934),
 .UNSPECIFIED.);
#141=B_SPLINE_SURFACE_WITH_KNOTS('',3,3,((#9132,#9133,#9134,#9135,#9136,
#9137,#9138,#9139,#9140,#9141,#9142,#9143,#9144,#9145,#9146,#9147,#9148,
#9149,#9150,#9151,#9152,#9153,#9154,#9155,#9156,#9157,#9158,#9159,#9160,
#9161,#9162,#9163,#9164,#9165,#9166,#9167,#9168,#9169,#9170,#9171,#9172,
#9173,#9174,#9175,#9176,#9177,#9178,#9179,#9180,#9181,#9182,#9183,#9184,
#9185,#9186,#9187,#9188,#9189,#9190,#9191,#9192,#9193,#9194,#9195,#9196,
#9197,#9198,#9199,#9200,#9201,#9202,#9203,#9204,#9205,#9206,#9207,#9208,
#9209,#9210,#9211,#9212,#9213,#9214),(#9215,#9216,#9217,#9218,#9219,#9220,
#9221,#9222,#9223,#9224,#9225,#9226,#9227,#9228,#9229,#9230,#9231,#9232,
#9233,#9234,#9235,#9236,#9237,#9238,#9239,#9240,#9241,#9242,#9243,#9244,
#9245,#9246,#9247,#9248,#9249,#9250,#9251,#9252,#9253,#9254,#9255,#9256,
#9257,#9258,#9259,#9260,#9261,#9262,#9263,#9264,#9265,#9266,#9267,#9268,
#9269,#9270,#9271,#9272,#9273,#9274,#9275,#9276,#9277,#9278,#9279,#9280,
#9281,#9282,#9283,#9284,#9285,#9286,#9287,#9288,#9289,#9290,#9291,#9292,
#9293,#9294,#9295,#9296,#9297),(#9298,#9299,#9300,#9301,#9302,#9303,#9304,
#9305,#9306,#9307,#9308,#9309,#9310,#9311,#9312,#9313,#9314,#9315,#9316,
#9317,#9318,#9319,#9320,#9321,#9322,#9323,#9324,#9325,#9326,#9327,#9328,
#9329,#9330,#9331,#9332,#9333,#9334,#9335,#9336,#9337,#9338,#9339,#9340,
#9341,#9342,#9343,#9344,#9345,#9346,#9347,#9348,#9349,#9350,#9351,#9352,
#9353,#9354,#9355,#9356,#9357,#9358,#9359,#9360,#9361,#9362,#9363,#9364,
#9365,#9366,#9367,#9368,#9369,#9370,#9371,#9372,#9373,#9374,#9375,#9376,
#9377,#9378,#9379,#9380),(#9381,#9382,#9383,#9384,#9385,#9386,#9387,#9388,
#9389,#9390,#9391,#9392,#9393,#9394,#9395,#9396,#9397,#9398,#9399,#9400,
#9401,#9402,#9403,#9404,#9405,#9406,#9407,#9408,#9409,#9410,#9411,#9412,
#9413,#9414,#9415,#9416,#9417,#9418,#9419,#9420,#9421,#9422,#9423,#9424,
#9425,#9426,#9427,#9428,#9429,#9430,#9431,#9432,#9433,#9434,#9435,#9436,
#9437,#9438,#9439,#9440,#9441,#9442,#9443,#9444,#9445,#9446,#9447,#9448,
#9449,#9450,#9451,#9452,#9453,#9454,#9455,#9456,#9457,#9458,#9459,#9460,
#9461,#9462,#9463),(#9464,#9465,#9466,#9467,#9468,#9469,#9470,#9471,#9472,
#9473,#9474,#9475,#9476,#9477,#9478,#9479,#9480,#9481,#9482,#9483,#9484,
#9485,#9486,#9487,#9488,#9489,#9490,#9491,#9492,#9493,#9494,#9495,#9496,
#9497,#9498,#9499,#9500,#9501,#9502,#9503,#9504,#9505,#9506,#9507,#9508,
#9509,#9510,#9511,#9512,#9513,#9514,#9515,#9516,#9517,#9518,#9519,#9520,
#9521,#9522,#9523,#9524,#9525,#9526,#9527,#9528,#9529,#9530,#9531,#9532,
#9533,#9534,#9535,#9536,#9537,#9538,#9539,#9540,#9541,#9542,#9543,#9544,
#9545,#9546),(#9547,#9548,#9549,#9550,#9551,#9552,#9553,#9554,#9555,#9556,
#9557,#9558,#9559,#9560,#9561,#9562,#9563,#9564,#9565,#9566,#9567,#9568,
#9569,#9570,#9571,#9572,#9573,#9574,#9575,#9576,#9577,#9578,#9579,#9580,
#9581,#9582,#9583,#9584,#9585,#9586,#9587,#9588,#9589,#9590,#9591,#9592,
#9593,#9594,#9595,#9596,#9597,#9598,#9599,#9600,#9601,#9602,#9603,#9604,
#9605,#9606,#9607,#9608,#9609,#9610,#9611,#9612,#9613,#9614,#9615,#9616,
#9617,#9618,#9619,#9620,#9621,#9622,#9623,#9624,#9625,#9626,#9627,#9628,
#9629),(#9630,#9631,#9632,#9633,#9634,#9635,#9636,#9637,#9638,#9639,#9640,
#9641,#9642,#9643,#9644,#9645,#9646,#9647,#9648,#9649,#9650,#9651,#9652,
#9653,#9654,#9655,#9656,#9657,#9658,#9659,#9660,#9661,#9662,#9663,#9664,
#9665,#9666,#9667,#9668,#9669,#9670,#9671,#9672,#9673,#9674,#9675,#9676,
#9677,#9678,#9679,#9680,#9681,#9682,#9683,#9684,#9685,#9686,#9687,#9688,
#9689,#9690,#9691,#9692,#9693,#9694,#9695,#9696,#9697,#9698,#9699,#9700,
#9701,#9702,#9703,#9704,#9705,#9706,#9707,#9708,#9709,#9710,#9711,#9712)),
 .UNSPECIFIED.,.F.,.F.,.F.,(4,3,4),(4,1,1,1,1,1,1,1,1,1,1,1,1,1,1,1,1,1,
1,1,1,1,1,1,1,1,1,1,1,1,1,1,1,1,1,1,1,1,1,1,1,1,1,1,1,1,1,1,1,1,1,1,1,1,
1,1,1,1,1,1,1,1,1,1,1,1,1,1,1,1,1,1,1,1,1,1,1,1,1,1,4),(-3.14161466211375,
-2.31918842711196,-2.31096438484718),(37.4480614519116,37.9436823521751,
38.4393032524387,38.9349241527022,39.4305450529657,39.9261659532292,40.4217868534927,
40.9174077537563,41.4130286540198,41.9086495542833,42.4042704545468,42.8998913548104,
43.3955122550739,43.8911331553374,44.3867540556009,44.8823749558644,45.377995856128,
45.8736167563915,46.369237656655,46.8648585569185,47.3604794571821,47.8561003574456,
48.3517212577091,48.8473421579726,49.3429630582362,49.8385839584997,50.3342048587632,
50.8298257590267,51.3254466592902,51.8210675595538,52.3166884598173,52.8123093600808,
53.3079302603443,53.8035511606079,54.2991720608714,54.7947929611349,55.2904138613984,
55.7860347616619,56.2816556619255,56.777276562189,57.2728974624525,57.768518362716,
58.2641392629795,58.7597601632431,59.2553810635066,59.7510019637701,60.2466228640336,
60.7422437642972,61.2378646645607,61.7334855648242,62.2291064650877,62.7247273653512,
63.2203482656148,63.7159691658783,64.2115900661418,64.7072109664053,65.2028318666689,
65.6984527669324,66.1940736671959,66.6896945674594,67.1853154677229,67.6809363679865,
68.17655726825,68.6721781685135,69.167799068777,69.6634199690406,70.1590408693041,
70.6546617695676,71.1502826698311,71.6459035700946,72.1415244703582,72.6371453706217,
73.1327662708852,73.6283871711487,74.1240080714123,74.6196289716758,75.1152498719393,
75.6108707722028,76.1064916724663,76.6021125727299,77.0977334729934),
 .UNSPECIFIED.);
#142=B_SPLINE_SURFACE_WITH_KNOTS('',3,3,((#9727,#9728,#9729,#9730,#9731,
#9732,#9733,#9734,#9735,#9736,#9737,#9738,#9739,#9740,#9741,#9742,#9743,
#9744,#9745,#9746,#9747,#9748,#9749,#9750,#9751,#9752,#9753,#9754,#9755,
#9756,#9757,#9758,#9759,#9760,#9761,#9762,#9763,#9764,#9765,#9766,#9767,
#9768,#9769,#9770,#9771,#9772,#9773,#9774,#9775,#9776,#9777,#9778,#9779,
#9780,#9781,#9782,#9783,#9784,#9785,#9786,#9787,#9788,#9789,#9790,#9791,
#9792,#9793,#9794,#9795,#9796,#9797,#9798,#9799,#9800,#9801,#9802,#9803,
#9804,#9805,#9806,#9807,#9808,#9809),(#9810,#9811,#9812,#9813,#9814,#9815,
#9816,#9817,#9818,#9819,#9820,#9821,#9822,#9823,#9824,#9825,#9826,#9827,
#9828,#9829,#9830,#9831,#9832,#9833,#9834,#9835,#9836,#9837,#9838,#9839,
#9840,#9841,#9842,#9843,#9844,#9845,#9846,#9847,#9848,#9849,#9850,#9851,
#9852,#9853,#9854,#9855,#9856,#9857,#9858,#9859,#9860,#9861,#9862,#9863,
#9864,#9865,#9866,#9867,#9868,#9869,#9870,#9871,#9872,#9873,#9874,#9875,
#9876,#9877,#9878,#9879,#9880,#9881,#9882,#9883,#9884,#9885,#9886,#9887,
#9888,#9889,#9890,#9891,#9892),(#9893,#9894,#9895,#9896,#9897,#9898,#9899,
#9900,#9901,#9902,#9903,#9904,#9905,#9906,#9907,#9908,#9909,#9910,#9911,
#9912,#9913,#9914,#9915,#9916,#9917,#9918,#9919,#9920,#9921,#9922,#9923,
#9924,#9925,#9926,#9927,#9928,#9929,#9930,#9931,#9932,#9933,#9934,#9935,
#9936,#9937,#9938,#9939,#9940,#9941,#9942,#9943,#9944,#9945,#9946,#9947,
#9948,#9949,#9950,#9951,#9952,#9953,#9954,#9955,#9956,#9957,#9958,#9959,
#9960,#9961,#9962,#9963,#9964,#9965,#9966,#9967,#9968,#9969,#9970,#9971,
#9972,#9973,#9974,#9975),(#9976,#9977,#9978,#9979,#9980,#9981,#9982,#9983,
#9984,#9985,#9986,#9987,#9988,#9989,#9990,#9991,#9992,#9993,#9994,#9995,
#9996,#9997,#9998,#9999,#10000,#10001,#10002,#10003,#10004,#10005,#10006,
#10007,#10008,#10009,#10010,#10011,#10012,#10013,#10014,#10015,#10016,#10017,
#10018,#10019,#10020,#10021,#10022,#10023,#10024,#10025,#10026,#10027,#10028,
#10029,#10030,#10031,#10032,#10033,#10034,#10035,#10036,#10037,#10038,#10039,
#10040,#10041,#10042,#10043,#10044,#10045,#10046,#10047,#10048,#10049,#10050,
#10051,#10052,#10053,#10054,#10055,#10056,#10057,#10058),(#10059,#10060,
#10061,#10062,#10063,#10064,#10065,#10066,#10067,#10068,#10069,#10070,#10071,
#10072,#10073,#10074,#10075,#10076,#10077,#10078,#10079,#10080,#10081,#10082,
#10083,#10084,#10085,#10086,#10087,#10088,#10089,#10090,#10091,#10092,#10093,
#10094,#10095,#10096,#10097,#10098,#10099,#10100,#10101,#10102,#10103,#10104,
#10105,#10106,#10107,#10108,#10109,#10110,#10111,#10112,#10113,#10114,#10115,
#10116,#10117,#10118,#10119,#10120,#10121,#10122,#10123,#10124,#10125,#10126,
#10127,#10128,#10129,#10130,#10131,#10132,#10133,#10134,#10135,#10136,#10137,
#10138,#10139,#10140,#10141),(#10142,#10143,#10144,#10145,#10146,#10147,
#10148,#10149,#10150,#10151,#10152,#10153,#10154,#10155,#10156,#10157,#10158,
#10159,#10160,#10161,#10162,#10163,#10164,#10165,#10166,#10167,#10168,#10169,
#10170,#10171,#10172,#10173,#10174,#10175,#10176,#10177,#10178,#10179,#10180,
#10181,#10182,#10183,#10184,#10185,#10186,#10187,#10188,#10189,#10190,#10191,
#10192,#10193,#10194,#10195,#10196,#10197,#10198,#10199,#10200,#10201,#10202,
#10203,#10204,#10205,#10206,#10207,#10208,#10209,#10210,#10211,#10212,#10213,
#10214,#10215,#10216,#10217,#10218,#10219,#10220,#10221,#10222,#10223,#10224),
(#10225,#10226,#10227,#10228,#10229,#10230,#10231,#10232,#10233,#10234,
#10235,#10236,#10237,#10238,#10239,#10240,#10241,#10242,#10243,#10244,#10245,
#10246,#10247,#10248,#10249,#10250,#10251,#10252,#10253,#10254,#10255,#10256,
#10257,#10258,#10259,#10260,#10261,#10262,#10263,#10264,#10265,#10266,#10267,
#10268,#10269,#10270,#10271,#10272,#10273,#10274,#10275,#10276,#10277,#10278,
#10279,#10280,#10281,#10282,#10283,#10284,#10285,#10286,#10287,#10288,#10289,
#10290,#10291,#10292,#10293,#10294,#10295,#10296,#10297,#10298,#10299,#10300,
#10301,#10302,#10303,#10304,#10305,#10306,#10307)),.UNSPECIFIED.,.F.,.F.,
 .F.,(4,3,4),(4,1,1,1,1,1,1,1,1,1,1,1,1,1,1,1,1,1,1,1,1,1,1,1,1,1,1,1,1,
1,1,1,1,1,1,1,1,1,1,1,1,1,1,1,1,1,1,1,1,1,1,1,1,1,1,1,1,1,1,1,1,1,1,1,1,
1,1,1,1,1,1,1,1,1,1,1,1,1,1,1,4),(-3.1416141437338,-2.31918842711196,-2.31096438484718),
(37.4480614519116,37.9436823521751,38.4393032524387,38.9349241527022,39.4305450529657,
39.9261659532292,40.4217868534927,40.9174077537563,41.4130286540198,41.9086495542833,
42.4042704545468,42.8998913548104,43.3955122550739,43.8911331553374,44.3867540556009,
44.8823749558644,45.377995856128,45.8736167563915,46.369237656655,46.8648585569185,
47.3604794571821,47.8561003574456,48.3517212577091,48.8473421579726,49.3429630582362,
49.8385839584997,50.3342048587632,50.8298257590267,51.3254466592902,51.8210675595538,
52.3166884598173,52.8123093600808,53.3079302603443,53.8035511606079,54.2991720608714,
54.7947929611349,55.2904138613984,55.7860347616619,56.2816556619255,56.777276562189,
57.2728974624525,57.768518362716,58.2641392629795,58.7597601632431,59.2553810635066,
59.7510019637701,60.2466228640336,60.7422437642972,61.2378646645607,61.7334855648242,
62.2291064650877,62.7247273653512,63.2203482656148,63.7159691658783,64.2115900661418,
64.7072109664053,65.2028318666689,65.6984527669324,66.1940736671959,66.6896945674594,
67.1853154677229,67.6809363679865,68.17655726825,68.6721781685135,69.167799068777,
69.6634199690406,70.1590408693041,70.6546617695676,71.1502826698311,71.6459035700946,
72.1415244703582,72.6371453706217,73.1327662708852,73.6283871711487,74.1240080714123,
74.6196289716758,75.1152498719393,75.6108707722028,76.1064916724663,76.6021125727299,
77.0977334729934),.UNSPECIFIED.);
#143=B_SPLINE_SURFACE_WITH_KNOTS('',3,3,((#10390,#10391,#10392,#10393,#10394,
#10395,#10396,#10397,#10398,#10399,#10400,#10401,#10402,#10403,#10404,#10405,
#10406,#10407,#10408,#10409,#10410,#10411,#10412,#10413,#10414,#10415,#10416,
#10417,#10418,#10419,#10420,#10421,#10422,#10423,#10424,#10425,#10426,#10427,
#10428,#10429,#10430,#10431,#10432,#10433,#10434,#10435,#10436,#10437,#10438,
#10439,#10440,#10441,#10442,#10443,#10444,#10445,#10446,#10447,#10448,#10449,
#10450,#10451,#10452,#10453,#10454,#10455,#10456,#10457,#10458,#10459,#10460,
#10461,#10462,#10463,#10464,#10465,#10466,#10467,#10468,#10469,#10470,#10471,
#10472),(#10473,#10474,#10475,#10476,#10477,#10478,#10479,#10480,#10481,
#10482,#10483,#10484,#10485,#10486,#10487,#10488,#10489,#10490,#10491,#10492,
#10493,#10494,#10495,#10496,#10497,#10498,#10499,#10500,#10501,#10502,#10503,
#10504,#10505,#10506,#10507,#10508,#10509,#10510,#10511,#10512,#10513,#10514,
#10515,#10516,#10517,#10518,#10519,#10520,#10521,#10522,#10523,#10524,#10525,
#10526,#10527,#10528,#10529,#10530,#10531,#10532,#10533,#10534,#10535,#10536,
#10537,#10538,#10539,#10540,#10541,#10542,#10543,#10544,#10545,#10546,#10547,
#10548,#10549,#10550,#10551,#10552,#10553,#10554,#10555),(#10556,#10557,
#10558,#10559,#10560,#10561,#10562,#10563,#10564,#10565,#10566,#10567,#10568,
#10569,#10570,#10571,#10572,#10573,#10574,#10575,#10576,#10577,#10578,#10579,
#10580,#10581,#10582,#10583,#10584,#10585,#10586,#10587,#10588,#10589,#10590,
#10591,#10592,#10593,#10594,#10595,#10596,#10597,#10598,#10599,#10600,#10601,
#10602,#10603,#10604,#10605,#10606,#10607,#10608,#10609,#10610,#10611,#10612,
#10613,#10614,#10615,#10616,#10617,#10618,#10619,#10620,#10621,#10622,#10623,
#10624,#10625,#10626,#10627,#10628,#10629,#10630,#10631,#10632,#10633,#10634,
#10635,#10636,#10637,#10638),(#10639,#10640,#10641,#10642,#10643,#10644,
#10645,#10646,#10647,#10648,#10649,#10650,#10651,#10652,#10653,#10654,#10655,
#10656,#10657,#10658,#10659,#10660,#10661,#10662,#10663,#10664,#10665,#10666,
#10667,#10668,#10669,#10670,#10671,#10672,#10673,#10674,#10675,#10676,#10677,
#10678,#10679,#10680,#10681,#10682,#10683,#10684,#10685,#10686,#10687,#10688,
#10689,#10690,#10691,#10692,#10693,#10694,#10695,#10696,#10697,#10698,#10699,
#10700,#10701,#10702,#10703,#10704,#10705,#10706,#10707,#10708,#10709,#10710,
#10711,#10712,#10713,#10714,#10715,#10716,#10717,#10718,#10719,#10720,#10721),
(#10722,#10723,#10724,#10725,#10726,#10727,#10728,#10729,#10730,#10731,
#10732,#10733,#10734,#10735,#10736,#10737,#10738,#10739,#10740,#10741,#10742,
#10743,#10744,#10745,#10746,#10747,#10748,#10749,#10750,#10751,#10752,#10753,
#10754,#10755,#10756,#10757,#10758,#10759,#10760,#10761,#10762,#10763,#10764,
#10765,#10766,#10767,#10768,#10769,#10770,#10771,#10772,#10773,#10774,#10775,
#10776,#10777,#10778,#10779,#10780,#10781,#10782,#10783,#10784,#10785,#10786,
#10787,#10788,#10789,#10790,#10791,#10792,#10793,#10794,#10795,#10796,#10797,
#10798,#10799,#10800,#10801,#10802,#10803,#10804),(#10805,#10806,#10807,
#10808,#10809,#10810,#10811,#10812,#10813,#10814,#10815,#10816,#10817,#10818,
#10819,#10820,#10821,#10822,#10823,#10824,#10825,#10826,#10827,#10828,#10829,
#10830,#10831,#10832,#10833,#10834,#10835,#10836,#10837,#10838,#10839,#10840,
#10841,#10842,#10843,#10844,#10845,#10846,#10847,#10848,#10849,#10850,#10851,
#10852,#10853,#10854,#10855,#10856,#10857,#10858,#10859,#10860,#10861,#10862,
#10863,#10864,#10865,#10866,#10867,#10868,#10869,#10870,#10871,#10872,#10873,
#10874,#10875,#10876,#10877,#10878,#10879,#10880,#10881,#10882,#10883,#10884,
#10885,#10886,#10887),(#10888,#10889,#10890,#10891,#10892,#10893,#10894,
#10895,#10896,#10897,#10898,#10899,#10900,#10901,#10902,#10903,#10904,#10905,
#10906,#10907,#10908,#10909,#10910,#10911,#10912,#10913,#10914,#10915,#10916,
#10917,#10918,#10919,#10920,#10921,#10922,#10923,#10924,#10925,#10926,#10927,
#10928,#10929,#10930,#10931,#10932,#10933,#10934,#10935,#10936,#10937,#10938,
#10939,#10940,#10941,#10942,#10943,#10944,#10945,#10946,#10947,#10948,#10949,
#10950,#10951,#10952,#10953,#10954,#10955,#10956,#10957,#10958,#10959,#10960,
#10961,#10962,#10963,#10964,#10965,#10966,#10967,#10968,#10969,#10970)),
 .UNSPECIFIED.,.F.,.F.,.F.,(4,3,4),(4,1,1,1,1,1,1,1,1,1,1,1,1,1,1,1,1,1,
1,1,1,1,1,1,1,1,1,1,1,1,1,1,1,1,1,1,1,1,1,1,1,1,1,1,1,1,1,1,1,1,1,1,1,1,
1,1,1,1,1,1,1,1,1,1,1,1,1,1,1,1,1,1,1,1,1,1,1,1,1,1,4),(-3.14160445015778,
-2.31918842711196,-2.31096438484718),(37.4480614519116,37.9436823521751,
38.4393032524387,38.9349241527022,39.4305450529657,39.9261659532292,40.4217868534927,
40.9174077537563,41.4130286540198,41.9086495542833,42.4042704545468,42.8998913548104,
43.3955122550739,43.8911331553374,44.3867540556009,44.8823749558644,45.377995856128,
45.8736167563915,46.369237656655,46.8648585569185,47.3604794571821,47.8561003574456,
48.3517212577091,48.8473421579726,49.3429630582362,49.8385839584997,50.3342048587632,
50.8298257590267,51.3254466592902,51.8210675595538,52.3166884598173,52.8123093600808,
53.3079302603443,53.8035511606079,54.2991720608714,54.7947929611349,55.2904138613984,
55.7860347616619,56.2816556619255,56.777276562189,57.2728974624525,57.768518362716,
58.2641392629795,58.7597601632431,59.2553810635066,59.7510019637701,60.2466228640336,
60.7422437642972,61.2378646645607,61.7334855648242,62.2291064650877,62.7247273653512,
63.2203482656148,63.7159691658783,64.2115900661418,64.7072109664053,65.2028318666689,
65.6984527669324,66.1940736671959,66.6896945674594,67.1853154677229,67.6809363679865,
68.17655726825,68.6721781685135,69.167799068777,69.6634199690406,70.1590408693041,
70.6546617695676,71.1502826698311,71.6459035700946,72.1415244703582,72.6371453706217,
73.1327662708852,73.6283871711487,74.1240080714123,74.6196289716758,75.1152498719393,
75.6108707722028,76.1064916724663,76.6021125727299,77.0977334729934),
 .UNSPECIFIED.);
#144=B_SPLINE_SURFACE_WITH_KNOTS('',3,3,((#11280,#11281,#11282,#11283,#11284,
#11285,#11286,#11287,#11288,#11289,#11290,#11291,#11292,#11293,#11294,#11295,
#11296,#11297,#11298,#11299,#11300,#11301,#11302,#11303,#11304,#11305,#11306,
#11307,#11308,#11309,#11310,#11311,#11312,#11313,#11314,#11315,#11316,#11317,
#11318,#11319,#11320,#11321,#11322,#11323,#11324,#11325,#11326,#11327,#11328,
#11329,#11330,#11331,#11332,#11333,#11334,#11335,#11336,#11337,#11338,#11339,
#11340,#11341,#11342,#11343,#11344,#11345,#11346,#11347,#11348,#11349,#11350,
#11351,#11352,#11353,#11354,#11355,#11356,#11357,#11358,#11359,#11360,#11361,
#11362),(#11363,#11364,#11365,#11366,#11367,#11368,#11369,#11370,#11371,
#11372,#11373,#11374,#11375,#11376,#11377,#11378,#11379,#11380,#11381,#11382,
#11383,#11384,#11385,#11386,#11387,#11388,#11389,#11390,#11391,#11392,#11393,
#11394,#11395,#11396,#11397,#11398,#11399,#11400,#11401,#11402,#11403,#11404,
#11405,#11406,#11407,#11408,#11409,#11410,#11411,#11412,#11413,#11414,#11415,
#11416,#11417,#11418,#11419,#11420,#11421,#11422,#11423,#11424,#11425,#11426,
#11427,#11428,#11429,#11430,#11431,#11432,#11433,#11434,#11435,#11436,#11437,
#11438,#11439,#11440,#11441,#11442,#11443,#11444,#11445),(#11446,#11447,
#11448,#11449,#11450,#11451,#11452,#11453,#11454,#11455,#11456,#11457,#11458,
#11459,#11460,#11461,#11462,#11463,#11464,#11465,#11466,#11467,#11468,#11469,
#11470,#11471,#11472,#11473,#11474,#11475,#11476,#11477,#11478,#11479,#11480,
#11481,#11482,#11483,#11484,#11485,#11486,#11487,#11488,#11489,#11490,#11491,
#11492,#11493,#11494,#11495,#11496,#11497,#11498,#11499,#11500,#11501,#11502,
#11503,#11504,#11505,#11506,#11507,#11508,#11509,#11510,#11511,#11512,#11513,
#11514,#11515,#11516,#11517,#11518,#11519,#11520,#11521,#11522,#11523,#11524,
#11525,#11526,#11527,#11528),(#11529,#11530,#11531,#11532,#11533,#11534,
#11535,#11536,#11537,#11538,#11539,#11540,#11541,#11542,#11543,#11544,#11545,
#11546,#11547,#11548,#11549,#11550,#11551,#11552,#11553,#11554,#11555,#11556,
#11557,#11558,#11559,#11560,#11561,#11562,#11563,#11564,#11565,#11566,#11567,
#11568,#11569,#11570,#11571,#11572,#11573,#11574,#11575,#11576,#11577,#11578,
#11579,#11580,#11581,#11582,#11583,#11584,#11585,#11586,#11587,#11588,#11589,
#11590,#11591,#11592,#11593,#11594,#11595,#11596,#11597,#11598,#11599,#11600,
#11601,#11602,#11603,#11604,#11605,#11606,#11607,#11608,#11609,#11610,#11611),
(#11612,#11613,#11614,#11615,#11616,#11617,#11618,#11619,#11620,#11621,
#11622,#11623,#11624,#11625,#11626,#11627,#11628,#11629,#11630,#11631,#11632,
#11633,#11634,#11635,#11636,#11637,#11638,#11639,#11640,#11641,#11642,#11643,
#11644,#11645,#11646,#11647,#11648,#11649,#11650,#11651,#11652,#11653,#11654,
#11655,#11656,#11657,#11658,#11659,#11660,#11661,#11662,#11663,#11664,#11665,
#11666,#11667,#11668,#11669,#11670,#11671,#11672,#11673,#11674,#11675,#11676,
#11677,#11678,#11679,#11680,#11681,#11682,#11683,#11684,#11685,#11686,#11687,
#11688,#11689,#11690,#11691,#11692,#11693,#11694),(#11695,#11696,#11697,
#11698,#11699,#11700,#11701,#11702,#11703,#11704,#11705,#11706,#11707,#11708,
#11709,#11710,#11711,#11712,#11713,#11714,#11715,#11716,#11717,#11718,#11719,
#11720,#11721,#11722,#11723,#11724,#11725,#11726,#11727,#11728,#11729,#11730,
#11731,#11732,#11733,#11734,#11735,#11736,#11737,#11738,#11739,#11740,#11741,
#11742,#11743,#11744,#11745,#11746,#11747,#11748,#11749,#11750,#11751,#11752,
#11753,#11754,#11755,#11756,#11757,#11758,#11759,#11760,#11761,#11762,#11763,
#11764,#11765,#11766,#11767,#11768,#11769,#11770,#11771,#11772,#11773,#11774,
#11775,#11776,#11777),(#11778,#11779,#11780,#11781,#11782,#11783,#11784,
#11785,#11786,#11787,#11788,#11789,#11790,#11791,#11792,#11793,#11794,#11795,
#11796,#11797,#11798,#11799,#11800,#11801,#11802,#11803,#11804,#11805,#11806,
#11807,#11808,#11809,#11810,#11811,#11812,#11813,#11814,#11815,#11816,#11817,
#11818,#11819,#11820,#11821,#11822,#11823,#11824,#11825,#11826,#11827,#11828,
#11829,#11830,#11831,#11832,#11833,#11834,#11835,#11836,#11837,#11838,#11839,
#11840,#11841,#11842,#11843,#11844,#11845,#11846,#11847,#11848,#11849,#11850,
#11851,#11852,#11853,#11854,#11855,#11856,#11857,#11858,#11859,#11860)),
 .UNSPECIFIED.,.F.,.F.,.F.,(4,3,4),(4,1,1,1,1,1,1,1,1,1,1,1,1,1,1,1,1,1,
1,1,1,1,1,1,1,1,1,1,1,1,1,1,1,1,1,1,1,1,1,1,1,1,1,1,1,1,1,1,1,1,1,1,1,1,
1,1,1,1,1,1,1,1,1,1,1,1,1,1,1,1,1,1,1,1,1,1,1,1,1,1,4),(-3.141607498859,
-2.31918842711196,-2.31096438484718),(37.4480614519116,37.9436823521751,
38.4393032524387,38.9349241527022,39.4305450529657,39.9261659532292,40.4217868534927,
40.9174077537563,41.4130286540198,41.9086495542833,42.4042704545468,42.8998913548104,
43.3955122550739,43.8911331553374,44.3867540556009,44.8823749558644,45.377995856128,
45.8736167563915,46.369237656655,46.8648585569185,47.3604794571821,47.8561003574456,
48.3517212577091,48.8473421579726,49.3429630582362,49.8385839584997,50.3342048587632,
50.8298257590267,51.3254466592902,51.8210675595538,52.3166884598173,52.8123093600808,
53.3079302603443,53.8035511606079,54.2991720608714,54.7947929611349,55.2904138613984,
55.7860347616619,56.2816556619255,56.777276562189,57.2728974624525,57.768518362716,
58.2641392629795,58.7597601632431,59.2553810635066,59.7510019637701,60.2466228640336,
60.7422437642972,61.2378646645607,61.7334855648242,62.2291064650877,62.7247273653512,
63.2203482656148,63.7159691658783,64.2115900661418,64.7072109664053,65.2028318666689,
65.6984527669324,66.1940736671959,66.6896945674594,67.1853154677229,67.6809363679865,
68.17655726825,68.6721781685135,69.167799068777,69.6634199690406,70.1590408693041,
70.6546617695676,71.1502826698311,71.6459035700946,72.1415244703582,72.6371453706217,
73.1327662708852,73.6283871711487,74.1240080714123,74.6196289716758,75.1152498719393,
75.6108707722028,76.1064916724663,76.6021125727299,77.0977334729934),
 .UNSPECIFIED.);
#145=B_SPLINE_SURFACE_WITH_KNOTS('',3,3,((#12173,#12174,#12175,#12176,#12177,
#12178,#12179,#12180,#12181,#12182,#12183,#12184,#12185,#12186,#12187,#12188,
#12189,#12190,#12191,#12192,#12193,#12194,#12195,#12196,#12197,#12198,#12199,
#12200,#12201,#12202,#12203,#12204,#12205,#12206,#12207,#12208,#12209,#12210,
#12211,#12212,#12213,#12214,#12215,#12216,#12217,#12218,#12219,#12220,#12221,
#12222,#12223,#12224,#12225,#12226,#12227,#12228,#12229,#12230,#12231,#12232,
#12233,#12234,#12235,#12236,#12237,#12238,#12239,#12240,#12241,#12242,#12243,
#12244,#12245,#12246,#12247,#12248,#12249,#12250,#12251,#12252,#12253,#12254,
#12255),(#12256,#12257,#12258,#12259,#12260,#12261,#12262,#12263,#12264,
#12265,#12266,#12267,#12268,#12269,#12270,#12271,#12272,#12273,#12274,#12275,
#12276,#12277,#12278,#12279,#12280,#12281,#12282,#12283,#12284,#12285,#12286,
#12287,#12288,#12289,#12290,#12291,#12292,#12293,#12294,#12295,#12296,#12297,
#12298,#12299,#12300,#12301,#12302,#12303,#12304,#12305,#12306,#12307,#12308,
#12309,#12310,#12311,#12312,#12313,#12314,#12315,#12316,#12317,#12318,#12319,
#12320,#12321,#12322,#12323,#12324,#12325,#12326,#12327,#12328,#12329,#12330,
#12331,#12332,#12333,#12334,#12335,#12336,#12337,#12338),(#12339,#12340,
#12341,#12342,#12343,#12344,#12345,#12346,#12347,#12348,#12349,#12350,#12351,
#12352,#12353,#12354,#12355,#12356,#12357,#12358,#12359,#12360,#12361,#12362,
#12363,#12364,#12365,#12366,#12367,#12368,#12369,#12370,#12371,#12372,#12373,
#12374,#12375,#12376,#12377,#12378,#12379,#12380,#12381,#12382,#12383,#12384,
#12385,#12386,#12387,#12388,#12389,#12390,#12391,#12392,#12393,#12394,#12395,
#12396,#12397,#12398,#12399,#12400,#12401,#12402,#12403,#12404,#12405,#12406,
#12407,#12408,#12409,#12410,#12411,#12412,#12413,#12414,#12415,#12416,#12417,
#12418,#12419,#12420,#12421),(#12422,#12423,#12424,#12425,#12426,#12427,
#12428,#12429,#12430,#12431,#12432,#12433,#12434,#12435,#12436,#12437,#12438,
#12439,#12440,#12441,#12442,#12443,#12444,#12445,#12446,#12447,#12448,#12449,
#12450,#12451,#12452,#12453,#12454,#12455,#12456,#12457,#12458,#12459,#12460,
#12461,#12462,#12463,#12464,#12465,#12466,#12467,#12468,#12469,#12470,#12471,
#12472,#12473,#12474,#12475,#12476,#12477,#12478,#12479,#12480,#12481,#12482,
#12483,#12484,#12485,#12486,#12487,#12488,#12489,#12490,#12491,#12492,#12493,
#12494,#12495,#12496,#12497,#12498,#12499,#12500,#12501,#12502,#12503,#12504),
(#12505,#12506,#12507,#12508,#12509,#12510,#12511,#12512,#12513,#12514,
#12515,#12516,#12517,#12518,#12519,#12520,#12521,#12522,#12523,#12524,#12525,
#12526,#12527,#12528,#12529,#12530,#12531,#12532,#12533,#12534,#12535,#12536,
#12537,#12538,#12539,#12540,#12541,#12542,#12543,#12544,#12545,#12546,#12547,
#12548,#12549,#12550,#12551,#12552,#12553,#12554,#12555,#12556,#12557,#12558,
#12559,#12560,#12561,#12562,#12563,#12564,#12565,#12566,#12567,#12568,#12569,
#12570,#12571,#12572,#12573,#12574,#12575,#12576,#12577,#12578,#12579,#12580,
#12581,#12582,#12583,#12584,#12585,#12586,#12587),(#12588,#12589,#12590,
#12591,#12592,#12593,#12594,#12595,#12596,#12597,#12598,#12599,#12600,#12601,
#12602,#12603,#12604,#12605,#12606,#12607,#12608,#12609,#12610,#12611,#12612,
#12613,#12614,#12615,#12616,#12617,#12618,#12619,#12620,#12621,#12622,#12623,
#12624,#12625,#12626,#12627,#12628,#12629,#12630,#12631,#12632,#12633,#12634,
#12635,#12636,#12637,#12638,#12639,#12640,#12641,#12642,#12643,#12644,#12645,
#12646,#12647,#12648,#12649,#12650,#12651,#12652,#12653,#12654,#12655,#12656,
#12657,#12658,#12659,#12660,#12661,#12662,#12663,#12664,#12665,#12666,#12667,
#12668,#12669,#12670),(#12671,#12672,#12673,#12674,#12675,#12676,#12677,
#12678,#12679,#12680,#12681,#12682,#12683,#12684,#12685,#12686,#12687,#12688,
#12689,#12690,#12691,#12692,#12693,#12694,#12695,#12696,#12697,#12698,#12699,
#12700,#12701,#12702,#12703,#12704,#12705,#12706,#12707,#12708,#12709,#12710,
#12711,#12712,#12713,#12714,#12715,#12716,#12717,#12718,#12719,#12720,#12721,
#12722,#12723,#12724,#12725,#12726,#12727,#12728,#12729,#12730,#12731,#12732,
#12733,#12734,#12735,#12736,#12737,#12738,#12739,#12740,#12741,#12742,#12743,
#12744,#12745,#12746,#12747,#12748,#12749,#12750,#12751,#12752,#12753)),
 .UNSPECIFIED.,.F.,.F.,.F.,(4,3,4),(4,1,1,1,1,1,1,1,1,1,1,1,1,1,1,1,1,1,
1,1,1,1,1,1,1,1,1,1,1,1,1,1,1,1,1,1,1,1,1,1,1,1,1,1,1,1,1,1,1,1,1,1,1,1,
1,1,1,1,1,1,1,1,1,1,1,1,1,1,1,1,1,1,1,1,1,1,1,1,1,1,4),(-3.14161191345667,
-2.31918842711196,-2.31096438484718),(37.4480614519116,37.9436823521751,
38.4393032524387,38.9349241527022,39.4305450529657,39.9261659532292,40.4217868534927,
40.9174077537563,41.4130286540198,41.9086495542833,42.4042704545468,42.8998913548104,
43.3955122550739,43.8911331553374,44.3867540556009,44.8823749558644,45.377995856128,
45.8736167563915,46.369237656655,46.8648585569185,47.3604794571821,47.8561003574456,
48.3517212577091,48.8473421579726,49.3429630582362,49.8385839584997,50.3342048587632,
50.8298257590267,51.3254466592902,51.8210675595538,52.3166884598173,52.8123093600808,
53.3079302603443,53.8035511606079,54.2991720608714,54.7947929611349,55.2904138613984,
55.7860347616619,56.2816556619255,56.777276562189,57.2728974624525,57.768518362716,
58.2641392629795,58.7597601632431,59.2553810635066,59.7510019637701,60.2466228640336,
60.7422437642972,61.2378646645607,61.7334855648242,62.2291064650877,62.7247273653512,
63.2203482656148,63.7159691658783,64.2115900661418,64.7072109664053,65.2028318666689,
65.6984527669324,66.1940736671959,66.6896945674594,67.1853154677229,67.6809363679865,
68.17655726825,68.6721781685135,69.167799068777,69.6634199690406,70.1590408693041,
70.6546617695676,71.1502826698311,71.6459035700946,72.1415244703582,72.6371453706217,
73.1327662708852,73.6283871711487,74.1240080714123,74.6196289716758,75.1152498719393,
75.6108707722028,76.1064916724663,76.6021125727299,77.0977334729934),
 .UNSPECIFIED.);
#146=B_SPLINE_SURFACE_WITH_KNOTS('',3,3,((#12848,#12849,#12850,#12851,#12852,
#12853,#12854,#12855,#12856,#12857,#12858,#12859,#12860,#12861,#12862,#12863,
#12864,#12865,#12866,#12867,#12868,#12869,#12870,#12871,#12872,#12873,#12874,
#12875,#12876,#12877,#12878,#12879,#12880,#12881,#12882,#12883,#12884,#12885,
#12886,#12887,#12888,#12889,#12890,#12891,#12892,#12893,#12894,#12895,#12896,
#12897,#12898,#12899,#12900,#12901,#12902,#12903,#12904,#12905,#12906,#12907,
#12908,#12909,#12910,#12911,#12912,#12913,#12914,#12915,#12916,#12917,#12918,
#12919,#12920,#12921,#12922,#12923,#12924,#12925,#12926,#12927,#12928,#12929,
#12930),(#12931,#12932,#12933,#12934,#12935,#12936,#12937,#12938,#12939,
#12940,#12941,#12942,#12943,#12944,#12945,#12946,#12947,#12948,#12949,#12950,
#12951,#12952,#12953,#12954,#12955,#12956,#12957,#12958,#12959,#12960,#12961,
#12962,#12963,#12964,#12965,#12966,#12967,#12968,#12969,#12970,#12971,#12972,
#12973,#12974,#12975,#12976,#12977,#12978,#12979,#12980,#12981,#12982,#12983,
#12984,#12985,#12986,#12987,#12988,#12989,#12990,#12991,#12992,#12993,#12994,
#12995,#12996,#12997,#12998,#12999,#13000,#13001,#13002,#13003,#13004,#13005,
#13006,#13007,#13008,#13009,#13010,#13011,#13012,#13013),(#13014,#13015,
#13016,#13017,#13018,#13019,#13020,#13021,#13022,#13023,#13024,#13025,#13026,
#13027,#13028,#13029,#13030,#13031,#13032,#13033,#13034,#13035,#13036,#13037,
#13038,#13039,#13040,#13041,#13042,#13043,#13044,#13045,#13046,#13047,#13048,
#13049,#13050,#13051,#13052,#13053,#13054,#13055,#13056,#13057,#13058,#13059,
#13060,#13061,#13062,#13063,#13064,#13065,#13066,#13067,#13068,#13069,#13070,
#13071,#13072,#13073,#13074,#13075,#13076,#13077,#13078,#13079,#13080,#13081,
#13082,#13083,#13084,#13085,#13086,#13087,#13088,#13089,#13090,#13091,#13092,
#13093,#13094,#13095,#13096),(#13097,#13098,#13099,#13100,#13101,#13102,
#13103,#13104,#13105,#13106,#13107,#13108,#13109,#13110,#13111,#13112,#13113,
#13114,#13115,#13116,#13117,#13118,#13119,#13120,#13121,#13122,#13123,#13124,
#13125,#13126,#13127,#13128,#13129,#13130,#13131,#13132,#13133,#13134,#13135,
#13136,#13137,#13138,#13139,#13140,#13141,#13142,#13143,#13144,#13145,#13146,
#13147,#13148,#13149,#13150,#13151,#13152,#13153,#13154,#13155,#13156,#13157,
#13158,#13159,#13160,#13161,#13162,#13163,#13164,#13165,#13166,#13167,#13168,
#13169,#13170,#13171,#13172,#13173,#13174,#13175,#13176,#13177,#13178,#13179),
(#13180,#13181,#13182,#13183,#13184,#13185,#13186,#13187,#13188,#13189,
#13190,#13191,#13192,#13193,#13194,#13195,#13196,#13197,#13198,#13199,#13200,
#13201,#13202,#13203,#13204,#13205,#13206,#13207,#13208,#13209,#13210,#13211,
#13212,#13213,#13214,#13215,#13216,#13217,#13218,#13219,#13220,#13221,#13222,
#13223,#13224,#13225,#13226,#13227,#13228,#13229,#13230,#13231,#13232,#13233,
#13234,#13235,#13236,#13237,#13238,#13239,#13240,#13241,#13242,#13243,#13244,
#13245,#13246,#13247,#13248,#13249,#13250,#13251,#13252,#13253,#13254,#13255,
#13256,#13257,#13258,#13259,#13260,#13261,#13262),(#13263,#13264,#13265,
#13266,#13267,#13268,#13269,#13270,#13271,#13272,#13273,#13274,#13275,#13276,
#13277,#13278,#13279,#13280,#13281,#13282,#13283,#13284,#13285,#13286,#13287,
#13288,#13289,#13290,#13291,#13292,#13293,#13294,#13295,#13296,#13297,#13298,
#13299,#13300,#13301,#13302,#13303,#13304,#13305,#13306,#13307,#13308,#13309,
#13310,#13311,#13312,#13313,#13314,#13315,#13316,#13317,#13318,#13319,#13320,
#13321,#13322,#13323,#13324,#13325,#13326,#13327,#13328,#13329,#13330,#13331,
#13332,#13333,#13334,#13335,#13336,#13337,#13338,#13339,#13340,#13341,#13342,
#13343,#13344,#13345),(#13346,#13347,#13348,#13349,#13350,#13351,#13352,
#13353,#13354,#13355,#13356,#13357,#13358,#13359,#13360,#13361,#13362,#13363,
#13364,#13365,#13366,#13367,#13368,#13369,#13370,#13371,#13372,#13373,#13374,
#13375,#13376,#13377,#13378,#13379,#13380,#13381,#13382,#13383,#13384,#13385,
#13386,#13387,#13388,#13389,#13390,#13391,#13392,#13393,#13394,#13395,#13396,
#13397,#13398,#13399,#13400,#13401,#13402,#13403,#13404,#13405,#13406,#13407,
#13408,#13409,#13410,#13411,#13412,#13413,#13414,#13415,#13416,#13417,#13418,
#13419,#13420,#13421,#13422,#13423,#13424,#13425,#13426,#13427,#13428)),
 .UNSPECIFIED.,.F.,.F.,.F.,(4,3,4),(4,1,1,1,1,1,1,1,1,1,1,1,1,1,1,1,1,1,
1,1,1,1,1,1,1,1,1,1,1,1,1,1,1,1,1,1,1,1,1,1,1,1,1,1,1,1,1,1,1,1,1,1,1,1,
1,1,1,1,1,1,1,1,1,1,1,1,1,1,1,1,1,1,1,1,1,1,1,1,1,1,4),(-3.14161466211375,
-2.31918842711196,-2.31096438484718),(37.4480614519116,37.9436823521751,
38.4393032524387,38.9349241527022,39.4305450529657,39.9261659532292,40.4217868534927,
40.9174077537563,41.4130286540198,41.9086495542833,42.4042704545468,42.8998913548104,
43.3955122550739,43.8911331553374,44.3867540556009,44.8823749558644,45.377995856128,
45.8736167563915,46.369237656655,46.8648585569185,47.3604794571821,47.8561003574456,
48.3517212577091,48.8473421579726,49.3429630582362,49.8385839584997,50.3342048587632,
50.8298257590267,51.3254466592902,51.8210675595538,52.3166884598173,52.8123093600808,
53.3079302603443,53.8035511606079,54.2991720608714,54.7947929611349,55.2904138613984,
55.7860347616619,56.2816556619255,56.777276562189,57.2728974624525,57.768518362716,
58.2641392629795,58.7597601632431,59.2553810635066,59.7510019637701,60.2466228640336,
60.7422437642972,61.2378646645607,61.7334855648242,62.2291064650877,62.7247273653512,
63.2203482656148,63.7159691658783,64.2115900661418,64.7072109664053,65.2028318666689,
65.6984527669324,66.1940736671959,66.6896945674594,67.1853154677229,67.6809363679865,
68.17655726825,68.6721781685135,69.167799068777,69.6634199690406,70.1590408693041,
70.6546617695676,71.1502826698311,71.6459035700946,72.1415244703582,72.6371453706217,
73.1327662708852,73.6283871711487,74.1240080714123,74.6196289716758,75.1152498719393,
75.6108707722028,76.1064916724663,76.6021125727299,77.0977334729934),
 .UNSPECIFIED.);
#147=B_SPLINE_SURFACE_WITH_KNOTS('',3,3,((#13534,#13535,#13536,#13537,#13538,
#13539,#13540,#13541,#13542,#13543,#13544,#13545,#13546,#13547,#13548,#13549,
#13550,#13551,#13552,#13553,#13554,#13555,#13556,#13557,#13558,#13559,#13560,
#13561,#13562,#13563,#13564,#13565,#13566,#13567,#13568,#13569,#13570,#13571,
#13572,#13573,#13574,#13575,#13576,#13577,#13578,#13579,#13580,#13581,#13582,
#13583,#13584,#13585,#13586,#13587,#13588,#13589,#13590,#13591,#13592,#13593,
#13594,#13595,#13596,#13597,#13598,#13599,#13600,#13601,#13602,#13603,#13604,
#13605,#13606,#13607,#13608,#13609,#13610,#13611,#13612,#13613,#13614,#13615,
#13616),(#13617,#13618,#13619,#13620,#13621,#13622,#13623,#13624,#13625,
#13626,#13627,#13628,#13629,#13630,#13631,#13632,#13633,#13634,#13635,#13636,
#13637,#13638,#13639,#13640,#13641,#13642,#13643,#13644,#13645,#13646,#13647,
#13648,#13649,#13650,#13651,#13652,#13653,#13654,#13655,#13656,#13657,#13658,
#13659,#13660,#13661,#13662,#13663,#13664,#13665,#13666,#13667,#13668,#13669,
#13670,#13671,#13672,#13673,#13674,#13675,#13676,#13677,#13678,#13679,#13680,
#13681,#13682,#13683,#13684,#13685,#13686,#13687,#13688,#13689,#13690,#13691,
#13692,#13693,#13694,#13695,#13696,#13697,#13698,#13699),(#13700,#13701,
#13702,#13703,#13704,#13705,#13706,#13707,#13708,#13709,#13710,#13711,#13712,
#13713,#13714,#13715,#13716,#13717,#13718,#13719,#13720,#13721,#13722,#13723,
#13724,#13725,#13726,#13727,#13728,#13729,#13730,#13731,#13732,#13733,#13734,
#13735,#13736,#13737,#13738,#13739,#13740,#13741,#13742,#13743,#13744,#13745,
#13746,#13747,#13748,#13749,#13750,#13751,#13752,#13753,#13754,#13755,#13756,
#13757,#13758,#13759,#13760,#13761,#13762,#13763,#13764,#13765,#13766,#13767,
#13768,#13769,#13770,#13771,#13772,#13773,#13774,#13775,#13776,#13777,#13778,
#13779,#13780,#13781,#13782),(#13783,#13784,#13785,#13786,#13787,#13788,
#13789,#13790,#13791,#13792,#13793,#13794,#13795,#13796,#13797,#13798,#13799,
#13800,#13801,#13802,#13803,#13804,#13805,#13806,#13807,#13808,#13809,#13810,
#13811,#13812,#13813,#13814,#13815,#13816,#13817,#13818,#13819,#13820,#13821,
#13822,#13823,#13824,#13825,#13826,#13827,#13828,#13829,#13830,#13831,#13832,
#13833,#13834,#13835,#13836,#13837,#13838,#13839,#13840,#13841,#13842,#13843,
#13844,#13845,#13846,#13847,#13848,#13849,#13850,#13851,#13852,#13853,#13854,
#13855,#13856,#13857,#13858,#13859,#13860,#13861,#13862,#13863,#13864,#13865),
(#13866,#13867,#13868,#13869,#13870,#13871,#13872,#13873,#13874,#13875,
#13876,#13877,#13878,#13879,#13880,#13881,#13882,#13883,#13884,#13885,#13886,
#13887,#13888,#13889,#13890,#13891,#13892,#13893,#13894,#13895,#13896,#13897,
#13898,#13899,#13900,#13901,#13902,#13903,#13904,#13905,#13906,#13907,#13908,
#13909,#13910,#13911,#13912,#13913,#13914,#13915,#13916,#13917,#13918,#13919,
#13920,#13921,#13922,#13923,#13924,#13925,#13926,#13927,#13928,#13929,#13930,
#13931,#13932,#13933,#13934,#13935,#13936,#13937,#13938,#13939,#13940,#13941,
#13942,#13943,#13944,#13945,#13946,#13947,#13948),(#13949,#13950,#13951,
#13952,#13953,#13954,#13955,#13956,#13957,#13958,#13959,#13960,#13961,#13962,
#13963,#13964,#13965,#13966,#13967,#13968,#13969,#13970,#13971,#13972,#13973,
#13974,#13975,#13976,#13977,#13978,#13979,#13980,#13981,#13982,#13983,#13984,
#13985,#13986,#13987,#13988,#13989,#13990,#13991,#13992,#13993,#13994,#13995,
#13996,#13997,#13998,#13999,#14000,#14001,#14002,#14003,#14004,#14005,#14006,
#14007,#14008,#14009,#14010,#14011,#14012,#14013,#14014,#14015,#14016,#14017,
#14018,#14019,#14020,#14021,#14022,#14023,#14024,#14025,#14026,#14027,#14028,
#14029,#14030,#14031),(#14032,#14033,#14034,#14035,#14036,#14037,#14038,
#14039,#14040,#14041,#14042,#14043,#14044,#14045,#14046,#14047,#14048,#14049,
#14050,#14051,#14052,#14053,#14054,#14055,#14056,#14057,#14058,#14059,#14060,
#14061,#14062,#14063,#14064,#14065,#14066,#14067,#14068,#14069,#14070,#14071,
#14072,#14073,#14074,#14075,#14076,#14077,#14078,#14079,#14080,#14081,#14082,
#14083,#14084,#14085,#14086,#14087,#14088,#14089,#14090,#14091,#14092,#14093,
#14094,#14095,#14096,#14097,#14098,#14099,#14100,#14101,#14102,#14103,#14104,
#14105,#14106,#14107,#14108,#14109,#14110,#14111,#14112,#14113,#14114)),
 .UNSPECIFIED.,.F.,.F.,.F.,(4,3,4),(4,1,1,1,1,1,1,1,1,1,1,1,1,1,1,1,1,1,
1,1,1,1,1,1,1,1,1,1,1,1,1,1,1,1,1,1,1,1,1,1,1,1,1,1,1,1,1,1,1,1,1,1,1,1,
1,1,1,1,1,1,1,1,1,1,1,1,1,1,1,1,1,1,1,1,1,1,1,1,1,1,4),(-3.14162181373948,
-2.31918842711196,-2.31096438484718),(37.4480614519116,37.9436823521751,
38.4393032524387,38.9349241527022,39.4305450529657,39.9261659532292,40.4217868534927,
40.9174077537563,41.4130286540198,41.9086495542833,42.4042704545468,42.8998913548104,
43.3955122550739,43.8911331553374,44.3867540556009,44.8823749558644,45.377995856128,
45.8736167563915,46.369237656655,46.8648585569185,47.3604794571821,47.8561003574456,
48.3517212577091,48.8473421579726,49.3429630582362,49.8385839584997,50.3342048587632,
50.8298257590267,51.3254466592902,51.8210675595538,52.3166884598173,52.8123093600808,
53.3079302603443,53.8035511606079,54.2991720608714,54.7947929611349,55.2904138613984,
55.7860347616619,56.2816556619255,56.777276562189,57.2728974624525,57.768518362716,
58.2641392629795,58.7597601632431,59.2553810635066,59.7510019637701,60.2466228640336,
60.7422437642972,61.2378646645607,61.7334855648242,62.2291064650877,62.7247273653512,
63.2203482656148,63.7159691658783,64.2115900661418,64.7072109664053,65.2028318666689,
65.6984527669324,66.1940736671959,66.6896945674594,67.1853154677229,67.6809363679865,
68.17655726825,68.6721781685135,69.167799068777,69.6634199690406,70.1590408693041,
70.6546617695676,71.1502826698311,71.6459035700946,72.1415244703582,72.6371453706217,
73.1327662708852,73.6283871711487,74.1240080714123,74.6196289716758,75.1152498719393,
75.6108707722028,76.1064916724663,76.6021125727299,77.0977334729934),
 .UNSPECIFIED.);
#148=B_SPLINE_SURFACE_WITH_KNOTS('',3,3,((#14393,#14394,#14395,#14396,#14397,
#14398,#14399,#14400,#14401,#14402,#14403,#14404,#14405,#14406,#14407,#14408,
#14409,#14410,#14411,#14412,#14413,#14414,#14415,#14416,#14417,#14418,#14419,
#14420,#14421,#14422,#14423,#14424,#14425,#14426,#14427,#14428,#14429,#14430,
#14431,#14432,#14433,#14434,#14435,#14436,#14437,#14438,#14439,#14440,#14441,
#14442,#14443,#14444,#14445,#14446,#14447,#14448,#14449,#14450,#14451,#14452,
#14453,#14454,#14455,#14456,#14457,#14458,#14459,#14460,#14461,#14462,#14463,
#14464,#14465,#14466,#14467,#14468,#14469,#14470,#14471,#14472,#14473,#14474,
#14475,#14476,#14477,#14478,#14479),(#14480,#14481,#14482,#14483,#14484,
#14485,#14486,#14487,#14488,#14489,#14490,#14491,#14492,#14493,#14494,#14495,
#14496,#14497,#14498,#14499,#14500,#14501,#14502,#14503,#14504,#14505,#14506,
#14507,#14508,#14509,#14510,#14511,#14512,#14513,#14514,#14515,#14516,#14517,
#14518,#14519,#14520,#14521,#14522,#14523,#14524,#14525,#14526,#14527,#14528,
#14529,#14530,#14531,#14532,#14533,#14534,#14535,#14536,#14537,#14538,#14539,
#14540,#14541,#14542,#14543,#14544,#14545,#14546,#14547,#14548,#14549,#14550,
#14551,#14552,#14553,#14554,#14555,#14556,#14557,#14558,#14559,#14560,#14561,
#14562,#14563,#14564,#14565,#14566),(#14567,#14568,#14569,#14570,#14571,
#14572,#14573,#14574,#14575,#14576,#14577,#14578,#14579,#14580,#14581,#14582,
#14583,#14584,#14585,#14586,#14587,#14588,#14589,#14590,#14591,#14592,#14593,
#14594,#14595,#14596,#14597,#14598,#14599,#14600,#14601,#14602,#14603,#14604,
#14605,#14606,#14607,#14608,#14609,#14610,#14611,#14612,#14613,#14614,#14615,
#14616,#14617,#14618,#14619,#14620,#14621,#14622,#14623,#14624,#14625,#14626,
#14627,#14628,#14629,#14630,#14631,#14632,#14633,#14634,#14635,#14636,#14637,
#14638,#14639,#14640,#14641,#14642,#14643,#14644,#14645,#14646,#14647,#14648,
#14649,#14650,#14651,#14652,#14653),(#14654,#14655,#14656,#14657,#14658,
#14659,#14660,#14661,#14662,#14663,#14664,#14665,#14666,#14667,#14668,#14669,
#14670,#14671,#14672,#14673,#14674,#14675,#14676,#14677,#14678,#14679,#14680,
#14681,#14682,#14683,#14684,#14685,#14686,#14687,#14688,#14689,#14690,#14691,
#14692,#14693,#14694,#14695,#14696,#14697,#14698,#14699,#14700,#14701,#14702,
#14703,#14704,#14705,#14706,#14707,#14708,#14709,#14710,#14711,#14712,#14713,
#14714,#14715,#14716,#14717,#14718,#14719,#14720,#14721,#14722,#14723,#14724,
#14725,#14726,#14727,#14728,#14729,#14730,#14731,#14732,#14733,#14734,#14735,
#14736,#14737,#14738,#14739,#14740),(#14741,#14742,#14743,#14744,#14745,
#14746,#14747,#14748,#14749,#14750,#14751,#14752,#14753,#14754,#14755,#14756,
#14757,#14758,#14759,#14760,#14761,#14762,#14763,#14764,#14765,#14766,#14767,
#14768,#14769,#14770,#14771,#14772,#14773,#14774,#14775,#14776,#14777,#14778,
#14779,#14780,#14781,#14782,#14783,#14784,#14785,#14786,#14787,#14788,#14789,
#14790,#14791,#14792,#14793,#14794,#14795,#14796,#14797,#14798,#14799,#14800,
#14801,#14802,#14803,#14804,#14805,#14806,#14807,#14808,#14809,#14810,#14811,
#14812,#14813,#14814,#14815,#14816,#14817,#14818,#14819,#14820,#14821,#14822,
#14823,#14824,#14825,#14826,#14827),(#14828,#14829,#14830,#14831,#14832,
#14833,#14834,#14835,#14836,#14837,#14838,#14839,#14840,#14841,#14842,#14843,
#14844,#14845,#14846,#14847,#14848,#14849,#14850,#14851,#14852,#14853,#14854,
#14855,#14856,#14857,#14858,#14859,#14860,#14861,#14862,#14863,#14864,#14865,
#14866,#14867,#14868,#14869,#14870,#14871,#14872,#14873,#14874,#14875,#14876,
#14877,#14878,#14879,#14880,#14881,#14882,#14883,#14884,#14885,#14886,#14887,
#14888,#14889,#14890,#14891,#14892,#14893,#14894,#14895,#14896,#14897,#14898,
#14899,#14900,#14901,#14902,#14903,#14904,#14905,#14906,#14907,#14908,#14909,
#14910,#14911,#14912,#14913,#14914),(#14915,#14916,#14917,#14918,#14919,
#14920,#14921,#14922,#14923,#14924,#14925,#14926,#14927,#14928,#14929,#14930,
#14931,#14932,#14933,#14934,#14935,#14936,#14937,#14938,#14939,#14940,#14941,
#14942,#14943,#14944,#14945,#14946,#14947,#14948,#14949,#14950,#14951,#14952,
#14953,#14954,#14955,#14956,#14957,#14958,#14959,#14960,#14961,#14962,#14963,
#14964,#14965,#14966,#14967,#14968,#14969,#14970,#14971,#14972,#14973,#14974,
#14975,#14976,#14977,#14978,#14979,#14980,#14981,#14982,#14983,#14984,#14985,
#14986,#14987,#14988,#14989,#14990,#14991,#14992,#14993,#14994,#14995,#14996,
#14997,#14998,#14999,#15000,#15001),(#15002,#15003,#15004,#15005,#15006,
#15007,#15008,#15009,#15010,#15011,#15012,#15013,#15014,#15015,#15016,#15017,
#15018,#15019,#15020,#15021,#15022,#15023,#15024,#15025,#15026,#15027,#15028,
#15029,#15030,#15031,#15032,#15033,#15034,#15035,#15036,#15037,#15038,#15039,
#15040,#15041,#15042,#15043,#15044,#15045,#15046,#15047,#15048,#15049,#15050,
#15051,#15052,#15053,#15054,#15055,#15056,#15057,#15058,#15059,#15060,#15061,
#15062,#15063,#15064,#15065,#15066,#15067,#15068,#15069,#15070,#15071,#15072,
#15073,#15074,#15075,#15076,#15077,#15078,#15079,#15080,#15081,#15082,#15083,
#15084,#15085,#15086,#15087,#15088),(#15089,#15090,#15091,#15092,#15093,
#15094,#15095,#15096,#15097,#15098,#15099,#15100,#15101,#15102,#15103,#15104,
#15105,#15106,#15107,#15108,#15109,#15110,#15111,#15112,#15113,#15114,#15115,
#15116,#15117,#15118,#15119,#15120,#15121,#15122,#15123,#15124,#15125,#15126,
#15127,#15128,#15129,#15130,#15131,#15132,#15133,#15134,#15135,#15136,#15137,
#15138,#15139,#15140,#15141,#15142,#15143,#15144,#15145,#15146,#15147,#15148,
#15149,#15150,#15151,#15152,#15153,#15154,#15155,#15156,#15157,#15158,#15159,
#15160,#15161,#15162,#15163,#15164,#15165,#15166,#15167,#15168,#15169,#15170,
#15171,#15172,#15173,#15174,#15175),(#15176,#15177,#15178,#15179,#15180,
#15181,#15182,#15183,#15184,#15185,#15186,#15187,#15188,#15189,#15190,#15191,
#15192,#15193,#15194,#15195,#15196,#15197,#15198,#15199,#15200,#15201,#15202,
#15203,#15204,#15205,#15206,#15207,#15208,#15209,#15210,#15211,#15212,#15213,
#15214,#15215,#15216,#15217,#15218,#15219,#15220,#15221,#15222,#15223,#15224,
#15225,#15226,#15227,#15228,#15229,#15230,#15231,#15232,#15233,#15234,#15235,
#15236,#15237,#15238,#15239,#15240,#15241,#15242,#15243,#15244,#15245,#15246,
#15247,#15248,#15249,#15250,#15251,#15252,#15253,#15254,#15255,#15256,#15257,
#15258,#15259,#15260,#15261,#15262),(#15263,#15264,#15265,#15266,#15267,
#15268,#15269,#15270,#15271,#15272,#15273,#15274,#15275,#15276,#15277,#15278,
#15279,#15280,#15281,#15282,#15283,#15284,#15285,#15286,#15287,#15288,#15289,
#15290,#15291,#15292,#15293,#15294,#15295,#15296,#15297,#15298,#15299,#15300,
#15301,#15302,#15303,#15304,#15305,#15306,#15307,#15308,#15309,#15310,#15311,
#15312,#15313,#15314,#15315,#15316,#15317,#15318,#15319,#15320,#15321,#15322,
#15323,#15324,#15325,#15326,#15327,#15328,#15329,#15330,#15331,#15332,#15333,
#15334,#15335,#15336,#15337,#15338,#15339,#15340,#15341,#15342,#15343,#15344,
#15345,#15346,#15347,#15348,#15349),(#15350,#15351,#15352,#15353,#15354,
#15355,#15356,#15357,#15358,#15359,#15360,#15361,#15362,#15363,#15364,#15365,
#15366,#15367,#15368,#15369,#15370,#15371,#15372,#15373,#15374,#15375,#15376,
#15377,#15378,#15379,#15380,#15381,#15382,#15383,#15384,#15385,#15386,#15387,
#15388,#15389,#15390,#15391,#15392,#15393,#15394,#15395,#15396,#15397,#15398,
#15399,#15400,#15401,#15402,#15403,#15404,#15405,#15406,#15407,#15408,#15409,
#15410,#15411,#15412,#15413,#15414,#15415,#15416,#15417,#15418,#15419,#15420,
#15421,#15422,#15423,#15424,#15425,#15426,#15427,#15428,#15429,#15430,#15431,
#15432,#15433,#15434,#15435,#15436)),.UNSPECIFIED.,.F.,.F.,.F.,(4,3,1,1,
3,4),(4,1,1,1,1,1,1,1,1,1,1,1,1,1,1,1,1,1,1,1,1,1,1,1,1,1,1,1,1,1,1,1,1,
1,1,1,1,1,1,1,1,1,1,1,1,1,1,1,1,1,1,1,1,1,1,1,1,1,1,1,1,1,1,1,1,1,1,1,1,
1,1,1,1,1,1,1,1,1,1,1,1,1,1,1,4),(-0.855237294951358,-0.838467936226788,
-0.119781133745207,0.359343401242513,0.838467936230234,0.85540498854205),
(32.7241439763348,33.2152755694897,33.7064071626446,34.1975387557996,34.6886703489545,
35.1798019421094,35.6709335352643,36.1620651284192,36.6531967215741,37.1443283147291,
37.635459907884,38.1265915010389,38.6177230941938,39.1088546873487,39.5999862805036,
40.0911178736586,40.5822494668135,41.0733810599684,41.5645126531233,42.0556442462782,
42.5467758394332,43.0379074325881,43.529039025743,44.0201706188979,44.5113022120528,
45.0024338052078,45.4935653983627,45.9846969915176,46.4758285846725,46.9669601778274,
47.4580917709823,47.9492233641373,48.4403549572922,48.9314865504471,49.422618143602,
49.9137497367569,50.4048813299118,50.8960129230668,51.3871445162217,51.8782761093766,
52.3694077025315,52.8605392956864,53.3516708888414,53.8428024819963,54.3339340751512,
54.8250656683061,55.316197261461,55.8073288546159,56.2984604477709,56.7895920409258,
57.2807236340807,57.7718552272356,58.2629868203905,58.7541184135455,59.2452500067004,
59.7363815998553,60.2275131930102,60.7186447861651,61.20977637932,61.700907972475,
62.1920395656299,62.6831711587848,63.1743027519397,63.6654343450946,64.1565659382495,
64.6476975314045,65.1388291245594,65.6299607177143,66.1210923108692,66.6122239040241,
67.1033554971791,67.594487090334,68.0856186834889,68.5767502766438,69.0678818697987,
69.5590134629536,70.0501450561086,70.5412766492635,71.0324082424184,71.5235398355733,
72.0146714287282,72.5058030218832,72.9969346150381,73.488066208193,73.9791978013479),
 .UNSPECIFIED.);
#149=B_SPLINE_SURFACE_WITH_KNOTS('',3,3,((#15693,#15694,#15695,#15696,#15697,
#15698,#15699,#15700,#15701,#15702,#15703,#15704,#15705,#15706,#15707,#15708,
#15709,#15710,#15711,#15712,#15713,#15714,#15715,#15716,#15717,#15718,#15719,
#15720,#15721,#15722,#15723,#15724,#15725,#15726,#15727,#15728,#15729,#15730,
#15731,#15732,#15733,#15734,#15735,#15736,#15737,#15738,#15739,#15740,#15741,
#15742,#15743,#15744,#15745,#15746,#15747,#15748,#15749,#15750,#15751,#15752,
#15753,#15754,#15755,#15756,#15757,#15758,#15759,#15760,#15761,#15762,#15763,
#15764,#15765,#15766,#15767,#15768,#15769,#15770,#15771,#15772,#15773,#15774,
#15775,#15776,#15777,#15778,#15779),(#15780,#15781,#15782,#15783,#15784,
#15785,#15786,#15787,#15788,#15789,#15790,#15791,#15792,#15793,#15794,#15795,
#15796,#15797,#15798,#15799,#15800,#15801,#15802,#15803,#15804,#15805,#15806,
#15807,#15808,#15809,#15810,#15811,#15812,#15813,#15814,#15815,#15816,#15817,
#15818,#15819,#15820,#15821,#15822,#15823,#15824,#15825,#15826,#15827,#15828,
#15829,#15830,#15831,#15832,#15833,#15834,#15835,#15836,#15837,#15838,#15839,
#15840,#15841,#15842,#15843,#15844,#15845,#15846,#15847,#15848,#15849,#15850,
#15851,#15852,#15853,#15854,#15855,#15856,#15857,#15858,#15859,#15860,#15861,
#15862,#15863,#15864,#15865,#15866),(#15867,#15868,#15869,#15870,#15871,
#15872,#15873,#15874,#15875,#15876,#15877,#15878,#15879,#15880,#15881,#15882,
#15883,#15884,#15885,#15886,#15887,#15888,#15889,#15890,#15891,#15892,#15893,
#15894,#15895,#15896,#15897,#15898,#15899,#15900,#15901,#15902,#15903,#15904,
#15905,#15906,#15907,#15908,#15909,#15910,#15911,#15912,#15913,#15914,#15915,
#15916,#15917,#15918,#15919,#15920,#15921,#15922,#15923,#15924,#15925,#15926,
#15927,#15928,#15929,#15930,#15931,#15932,#15933,#15934,#15935,#15936,#15937,
#15938,#15939,#15940,#15941,#15942,#15943,#15944,#15945,#15946,#15947,#15948,
#15949,#15950,#15951,#15952,#15953),(#15954,#15955,#15956,#15957,#15958,
#15959,#15960,#15961,#15962,#15963,#15964,#15965,#15966,#15967,#15968,#15969,
#15970,#15971,#15972,#15973,#15974,#15975,#15976,#15977,#15978,#15979,#15980,
#15981,#15982,#15983,#15984,#15985,#15986,#15987,#15988,#15989,#15990,#15991,
#15992,#15993,#15994,#15995,#15996,#15997,#15998,#15999,#16000,#16001,#16002,
#16003,#16004,#16005,#16006,#16007,#16008,#16009,#16010,#16011,#16012,#16013,
#16014,#16015,#16016,#16017,#16018,#16019,#16020,#16021,#16022,#16023,#16024,
#16025,#16026,#16027,#16028,#16029,#16030,#16031,#16032,#16033,#16034,#16035,
#16036,#16037,#16038,#16039,#16040),(#16041,#16042,#16043,#16044,#16045,
#16046,#16047,#16048,#16049,#16050,#16051,#16052,#16053,#16054,#16055,#16056,
#16057,#16058,#16059,#16060,#16061,#16062,#16063,#16064,#16065,#16066,#16067,
#16068,#16069,#16070,#16071,#16072,#16073,#16074,#16075,#16076,#16077,#16078,
#16079,#16080,#16081,#16082,#16083,#16084,#16085,#16086,#16087,#16088,#16089,
#16090,#16091,#16092,#16093,#16094,#16095,#16096,#16097,#16098,#16099,#16100,
#16101,#16102,#16103,#16104,#16105,#16106,#16107,#16108,#16109,#16110,#16111,
#16112,#16113,#16114,#16115,#16116,#16117,#16118,#16119,#16120,#16121,#16122,
#16123,#16124,#16125,#16126,#16127),(#16128,#16129,#16130,#16131,#16132,
#16133,#16134,#16135,#16136,#16137,#16138,#16139,#16140,#16141,#16142,#16143,
#16144,#16145,#16146,#16147,#16148,#16149,#16150,#16151,#16152,#16153,#16154,
#16155,#16156,#16157,#16158,#16159,#16160,#16161,#16162,#16163,#16164,#16165,
#16166,#16167,#16168,#16169,#16170,#16171,#16172,#16173,#16174,#16175,#16176,
#16177,#16178,#16179,#16180,#16181,#16182,#16183,#16184,#16185,#16186,#16187,
#16188,#16189,#16190,#16191,#16192,#16193,#16194,#16195,#16196,#16197,#16198,
#16199,#16200,#16201,#16202,#16203,#16204,#16205,#16206,#16207,#16208,#16209,
#16210,#16211,#16212,#16213,#16214),(#16215,#16216,#16217,#16218,#16219,
#16220,#16221,#16222,#16223,#16224,#16225,#16226,#16227,#16228,#16229,#16230,
#16231,#16232,#16233,#16234,#16235,#16236,#16237,#16238,#16239,#16240,#16241,
#16242,#16243,#16244,#16245,#16246,#16247,#16248,#16249,#16250,#16251,#16252,
#16253,#16254,#16255,#16256,#16257,#16258,#16259,#16260,#16261,#16262,#16263,
#16264,#16265,#16266,#16267,#16268,#16269,#16270,#16271,#16272,#16273,#16274,
#16275,#16276,#16277,#16278,#16279,#16280,#16281,#16282,#16283,#16284,#16285,
#16286,#16287,#16288,#16289,#16290,#16291,#16292,#16293,#16294,#16295,#16296,
#16297,#16298,#16299,#16300,#16301),(#16302,#16303,#16304,#16305,#16306,
#16307,#16308,#16309,#16310,#16311,#16312,#16313,#16314,#16315,#16316,#16317,
#16318,#16319,#16320,#16321,#16322,#16323,#16324,#16325,#16326,#16327,#16328,
#16329,#16330,#16331,#16332,#16333,#16334,#16335,#16336,#16337,#16338,#16339,
#16340,#16341,#16342,#16343,#16344,#16345,#16346,#16347,#16348,#16349,#16350,
#16351,#16352,#16353,#16354,#16355,#16356,#16357,#16358,#16359,#16360,#16361,
#16362,#16363,#16364,#16365,#16366,#16367,#16368,#16369,#16370,#16371,#16372,
#16373,#16374,#16375,#16376,#16377,#16378,#16379,#16380,#16381,#16382,#16383,
#16384,#16385,#16386,#16387,#16388),(#16389,#16390,#16391,#16392,#16393,
#16394,#16395,#16396,#16397,#16398,#16399,#16400,#16401,#16402,#16403,#16404,
#16405,#16406,#16407,#16408,#16409,#16410,#16411,#16412,#16413,#16414,#16415,
#16416,#16417,#16418,#16419,#16420,#16421,#16422,#16423,#16424,#16425,#16426,
#16427,#16428,#16429,#16430,#16431,#16432,#16433,#16434,#16435,#16436,#16437,
#16438,#16439,#16440,#16441,#16442,#16443,#16444,#16445,#16446,#16447,#16448,
#16449,#16450,#16451,#16452,#16453,#16454,#16455,#16456,#16457,#16458,#16459,
#16460,#16461,#16462,#16463,#16464,#16465,#16466,#16467,#16468,#16469,#16470,
#16471,#16472,#16473,#16474,#16475),(#16476,#16477,#16478,#16479,#16480,
#16481,#16482,#16483,#16484,#16485,#16486,#16487,#16488,#16489,#16490,#16491,
#16492,#16493,#16494,#16495,#16496,#16497,#16498,#16499,#16500,#16501,#16502,
#16503,#16504,#16505,#16506,#16507,#16508,#16509,#16510,#16511,#16512,#16513,
#16514,#16515,#16516,#16517,#16518,#16519,#16520,#16521,#16522,#16523,#16524,
#16525,#16526,#16527,#16528,#16529,#16530,#16531,#16532,#16533,#16534,#16535,
#16536,#16537,#16538,#16539,#16540,#16541,#16542,#16543,#16544,#16545,#16546,
#16547,#16548,#16549,#16550,#16551,#16552,#16553,#16554,#16555,#16556,#16557,
#16558,#16559,#16560,#16561,#16562),(#16563,#16564,#16565,#16566,#16567,
#16568,#16569,#16570,#16571,#16572,#16573,#16574,#16575,#16576,#16577,#16578,
#16579,#16580,#16581,#16582,#16583,#16584,#16585,#16586,#16587,#16588,#16589,
#16590,#16591,#16592,#16593,#16594,#16595,#16596,#16597,#16598,#16599,#16600,
#16601,#16602,#16603,#16604,#16605,#16606,#16607,#16608,#16609,#16610,#16611,
#16612,#16613,#16614,#16615,#16616,#16617,#16618,#16619,#16620,#16621,#16622,
#16623,#16624,#16625,#16626,#16627,#16628,#16629,#16630,#16631,#16632,#16633,
#16634,#16635,#16636,#16637,#16638,#16639,#16640,#16641,#16642,#16643,#16644,
#16645,#16646,#16647,#16648,#16649),(#16650,#16651,#16652,#16653,#16654,
#16655,#16656,#16657,#16658,#16659,#16660,#16661,#16662,#16663,#16664,#16665,
#16666,#16667,#16668,#16669,#16670,#16671,#16672,#16673,#16674,#16675,#16676,
#16677,#16678,#16679,#16680,#16681,#16682,#16683,#16684,#16685,#16686,#16687,
#16688,#16689,#16690,#16691,#16692,#16693,#16694,#16695,#16696,#16697,#16698,
#16699,#16700,#16701,#16702,#16703,#16704,#16705,#16706,#16707,#16708,#16709,
#16710,#16711,#16712,#16713,#16714,#16715,#16716,#16717,#16718,#16719,#16720,
#16721,#16722,#16723,#16724,#16725,#16726,#16727,#16728,#16729,#16730,#16731,
#16732,#16733,#16734,#16735,#16736)),.UNSPECIFIED.,.F.,.F.,.F.,(4,3,1,1,
3,4),(4,1,1,1,1,1,1,1,1,1,1,1,1,1,1,1,1,1,1,1,1,1,1,1,1,1,1,1,1,1,1,1,1,
1,1,1,1,1,1,1,1,1,1,1,1,1,1,1,1,1,1,1,1,1,1,1,1,1,1,1,1,1,1,1,1,1,1,1,1,
1,1,1,1,1,1,1,1,1,1,1,1,1,1,1,4),(-0.855237294951358,-0.838467936226788,
-0.119781133745207,0.359343401242513,0.838467936230234,0.85540498854205),
(32.7241439763348,33.2152755694897,33.7064071626446,34.1975387557996,34.6886703489545,
35.1798019421094,35.6709335352643,36.1620651284192,36.6531967215741,37.1443283147291,
37.635459907884,38.1265915010389,38.6177230941938,39.1088546873487,39.5999862805036,
40.0911178736586,40.5822494668135,41.0733810599684,41.5645126531233,42.0556442462782,
42.5467758394332,43.0379074325881,43.529039025743,44.0201706188979,44.5113022120528,
45.0024338052078,45.4935653983627,45.9846969915176,46.4758285846725,46.9669601778274,
47.4580917709823,47.9492233641373,48.4403549572922,48.9314865504471,49.422618143602,
49.9137497367569,50.4048813299118,50.8960129230668,51.3871445162217,51.8782761093766,
52.3694077025315,52.8605392956864,53.3516708888414,53.8428024819963,54.3339340751512,
54.8250656683061,55.316197261461,55.8073288546159,56.2984604477709,56.7895920409258,
57.2807236340807,57.7718552272356,58.2629868203905,58.7541184135455,59.2452500067004,
59.7363815998553,60.2275131930102,60.7186447861651,61.20977637932,61.700907972475,
62.1920395656299,62.6831711587848,63.1743027519397,63.6654343450946,64.1565659382495,
64.6476975314045,65.1388291245594,65.6299607177143,66.1210923108692,66.6122239040241,
67.1033554971791,67.594487090334,68.0856186834889,68.5767502766438,69.0678818697987,
69.5590134629536,70.0501450561086,70.5412766492635,71.0324082424184,71.5235398355733,
72.0146714287282,72.5058030218832,72.9969346150381,73.488066208193,73.9791978013479),
 .UNSPECIFIED.);
#150=B_SPLINE_SURFACE_WITH_KNOTS('',3,3,((#16800,#16801,#16802,#16803,#16804,
#16805,#16806,#16807,#16808,#16809,#16810,#16811,#16812,#16813,#16814,#16815,
#16816,#16817,#16818,#16819,#16820,#16821,#16822,#16823,#16824,#16825,#16826,
#16827,#16828,#16829,#16830,#16831,#16832,#16833,#16834,#16835,#16836,#16837,
#16838,#16839,#16840,#16841,#16842,#16843,#16844,#16845,#16846,#16847,#16848,
#16849,#16850,#16851,#16852,#16853,#16854,#16855,#16856,#16857,#16858,#16859,
#16860,#16861,#16862,#16863,#16864,#16865,#16866,#16867,#16868,#16869,#16870,
#16871,#16872,#16873,#16874,#16875,#16876,#16877,#16878,#16879,#16880,#16881,
#16882,#16883,#16884,#16885,#16886),(#16887,#16888,#16889,#16890,#16891,
#16892,#16893,#16894,#16895,#16896,#16897,#16898,#16899,#16900,#16901,#16902,
#16903,#16904,#16905,#16906,#16907,#16908,#16909,#16910,#16911,#16912,#16913,
#16914,#16915,#16916,#16917,#16918,#16919,#16920,#16921,#16922,#16923,#16924,
#16925,#16926,#16927,#16928,#16929,#16930,#16931,#16932,#16933,#16934,#16935,
#16936,#16937,#16938,#16939,#16940,#16941,#16942,#16943,#16944,#16945,#16946,
#16947,#16948,#16949,#16950,#16951,#16952,#16953,#16954,#16955,#16956,#16957,
#16958,#16959,#16960,#16961,#16962,#16963,#16964,#16965,#16966,#16967,#16968,
#16969,#16970,#16971,#16972,#16973),(#16974,#16975,#16976,#16977,#16978,
#16979,#16980,#16981,#16982,#16983,#16984,#16985,#16986,#16987,#16988,#16989,
#16990,#16991,#16992,#16993,#16994,#16995,#16996,#16997,#16998,#16999,#17000,
#17001,#17002,#17003,#17004,#17005,#17006,#17007,#17008,#17009,#17010,#17011,
#17012,#17013,#17014,#17015,#17016,#17017,#17018,#17019,#17020,#17021,#17022,
#17023,#17024,#17025,#17026,#17027,#17028,#17029,#17030,#17031,#17032,#17033,
#17034,#17035,#17036,#17037,#17038,#17039,#17040,#17041,#17042,#17043,#17044,
#17045,#17046,#17047,#17048,#17049,#17050,#17051,#17052,#17053,#17054,#17055,
#17056,#17057,#17058,#17059,#17060),(#17061,#17062,#17063,#17064,#17065,
#17066,#17067,#17068,#17069,#17070,#17071,#17072,#17073,#17074,#17075,#17076,
#17077,#17078,#17079,#17080,#17081,#17082,#17083,#17084,#17085,#17086,#17087,
#17088,#17089,#17090,#17091,#17092,#17093,#17094,#17095,#17096,#17097,#17098,
#17099,#17100,#17101,#17102,#17103,#17104,#17105,#17106,#17107,#17108,#17109,
#17110,#17111,#17112,#17113,#17114,#17115,#17116,#17117,#17118,#17119,#17120,
#17121,#17122,#17123,#17124,#17125,#17126,#17127,#17128,#17129,#17130,#17131,
#17132,#17133,#17134,#17135,#17136,#17137,#17138,#17139,#17140,#17141,#17142,
#17143,#17144,#17145,#17146,#17147),(#17148,#17149,#17150,#17151,#17152,
#17153,#17154,#17155,#17156,#17157,#17158,#17159,#17160,#17161,#17162,#17163,
#17164,#17165,#17166,#17167,#17168,#17169,#17170,#17171,#17172,#17173,#17174,
#17175,#17176,#17177,#17178,#17179,#17180,#17181,#17182,#17183,#17184,#17185,
#17186,#17187,#17188,#17189,#17190,#17191,#17192,#17193,#17194,#17195,#17196,
#17197,#17198,#17199,#17200,#17201,#17202,#17203,#17204,#17205,#17206,#17207,
#17208,#17209,#17210,#17211,#17212,#17213,#17214,#17215,#17216,#17217,#17218,
#17219,#17220,#17221,#17222,#17223,#17224,#17225,#17226,#17227,#17228,#17229,
#17230,#17231,#17232,#17233,#17234),(#17235,#17236,#17237,#17238,#17239,
#17240,#17241,#17242,#17243,#17244,#17245,#17246,#17247,#17248,#17249,#17250,
#17251,#17252,#17253,#17254,#17255,#17256,#17257,#17258,#17259,#17260,#17261,
#17262,#17263,#17264,#17265,#17266,#17267,#17268,#17269,#17270,#17271,#17272,
#17273,#17274,#17275,#17276,#17277,#17278,#17279,#17280,#17281,#17282,#17283,
#17284,#17285,#17286,#17287,#17288,#17289,#17290,#17291,#17292,#17293,#17294,
#17295,#17296,#17297,#17298,#17299,#17300,#17301,#17302,#17303,#17304,#17305,
#17306,#17307,#17308,#17309,#17310,#17311,#17312,#17313,#17314,#17315,#17316,
#17317,#17318,#17319,#17320,#17321),(#17322,#17323,#17324,#17325,#17326,
#17327,#17328,#17329,#17330,#17331,#17332,#17333,#17334,#17335,#17336,#17337,
#17338,#17339,#17340,#17341,#17342,#17343,#17344,#17345,#17346,#17347,#17348,
#17349,#17350,#17351,#17352,#17353,#17354,#17355,#17356,#17357,#17358,#17359,
#17360,#17361,#17362,#17363,#17364,#17365,#17366,#17367,#17368,#17369,#17370,
#17371,#17372,#17373,#17374,#17375,#17376,#17377,#17378,#17379,#17380,#17381,
#17382,#17383,#17384,#17385,#17386,#17387,#17388,#17389,#17390,#17391,#17392,
#17393,#17394,#17395,#17396,#17397,#17398,#17399,#17400,#17401,#17402,#17403,
#17404,#17405,#17406,#17407,#17408),(#17409,#17410,#17411,#17412,#17413,
#17414,#17415,#17416,#17417,#17418,#17419,#17420,#17421,#17422,#17423,#17424,
#17425,#17426,#17427,#17428,#17429,#17430,#17431,#17432,#17433,#17434,#17435,
#17436,#17437,#17438,#17439,#17440,#17441,#17442,#17443,#17444,#17445,#17446,
#17447,#17448,#17449,#17450,#17451,#17452,#17453,#17454,#17455,#17456,#17457,
#17458,#17459,#17460,#17461,#17462,#17463,#17464,#17465,#17466,#17467,#17468,
#17469,#17470,#17471,#17472,#17473,#17474,#17475,#17476,#17477,#17478,#17479,
#17480,#17481,#17482,#17483,#17484,#17485,#17486,#17487,#17488,#17489,#17490,
#17491,#17492,#17493,#17494,#17495),(#17496,#17497,#17498,#17499,#17500,
#17501,#17502,#17503,#17504,#17505,#17506,#17507,#17508,#17509,#17510,#17511,
#17512,#17513,#17514,#17515,#17516,#17517,#17518,#17519,#17520,#17521,#17522,
#17523,#17524,#17525,#17526,#17527,#17528,#17529,#17530,#17531,#17532,#17533,
#17534,#17535,#17536,#17537,#17538,#17539,#17540,#17541,#17542,#17543,#17544,
#17545,#17546,#17547,#17548,#17549,#17550,#17551,#17552,#17553,#17554,#17555,
#17556,#17557,#17558,#17559,#17560,#17561,#17562,#17563,#17564,#17565,#17566,
#17567,#17568,#17569,#17570,#17571,#17572,#17573,#17574,#17575,#17576,#17577,
#17578,#17579,#17580,#17581,#17582),(#17583,#17584,#17585,#17586,#17587,
#17588,#17589,#17590,#17591,#17592,#17593,#17594,#17595,#17596,#17597,#17598,
#17599,#17600,#17601,#17602,#17603,#17604,#17605,#17606,#17607,#17608,#17609,
#17610,#17611,#17612,#17613,#17614,#17615,#17616,#17617,#17618,#17619,#17620,
#17621,#17622,#17623,#17624,#17625,#17626,#17627,#17628,#17629,#17630,#17631,
#17632,#17633,#17634,#17635,#17636,#17637,#17638,#17639,#17640,#17641,#17642,
#17643,#17644,#17645,#17646,#17647,#17648,#17649,#17650,#17651,#17652,#17653,
#17654,#17655,#17656,#17657,#17658,#17659,#17660,#17661,#17662,#17663,#17664,
#17665,#17666,#17667,#17668,#17669),(#17670,#17671,#17672,#17673,#17674,
#17675,#17676,#17677,#17678,#17679,#17680,#17681,#17682,#17683,#17684,#17685,
#17686,#17687,#17688,#17689,#17690,#17691,#17692,#17693,#17694,#17695,#17696,
#17697,#17698,#17699,#17700,#17701,#17702,#17703,#17704,#17705,#17706,#17707,
#17708,#17709,#17710,#17711,#17712,#17713,#17714,#17715,#17716,#17717,#17718,
#17719,#17720,#17721,#17722,#17723,#17724,#17725,#17726,#17727,#17728,#17729,
#17730,#17731,#17732,#17733,#17734,#17735,#17736,#17737,#17738,#17739,#17740,
#17741,#17742,#17743,#17744,#17745,#17746,#17747,#17748,#17749,#17750,#17751,
#17752,#17753,#17754,#17755,#17756),(#17757,#17758,#17759,#17760,#17761,
#17762,#17763,#17764,#17765,#17766,#17767,#17768,#17769,#17770,#17771,#17772,
#17773,#17774,#17775,#17776,#17777,#17778,#17779,#17780,#17781,#17782,#17783,
#17784,#17785,#17786,#17787,#17788,#17789,#17790,#17791,#17792,#17793,#17794,
#17795,#17796,#17797,#17798,#17799,#17800,#17801,#17802,#17803,#17804,#17805,
#17806,#17807,#17808,#17809,#17810,#17811,#17812,#17813,#17814,#17815,#17816,
#17817,#17818,#17819,#17820,#17821,#17822,#17823,#17824,#17825,#17826,#17827,
#17828,#17829,#17830,#17831,#17832,#17833,#17834,#17835,#17836,#17837,#17838,
#17839,#17840,#17841,#17842,#17843)),.UNSPECIFIED.,.F.,.F.,.F.,(4,3,1,1,
3,4),(4,1,1,1,1,1,1,1,1,1,1,1,1,1,1,1,1,1,1,1,1,1,1,1,1,1,1,1,1,1,1,1,1,
1,1,1,1,1,1,1,1,1,1,1,1,1,1,1,1,1,1,1,1,1,1,1,1,1,1,1,1,1,1,1,1,1,1,1,1,
1,1,1,1,1,1,1,1,1,1,1,1,1,1,1,4),(-0.855237294951358,-0.838467936226788,
-0.119781133745207,0.359343401242513,0.838467936230234,0.85540498854205),
(32.7241439763348,33.2152755694897,33.7064071626446,34.1975387557996,34.6886703489545,
35.1798019421094,35.6709335352643,36.1620651284192,36.6531967215741,37.1443283147291,
37.635459907884,38.1265915010389,38.6177230941938,39.1088546873487,39.5999862805036,
40.0911178736586,40.5822494668135,41.0733810599684,41.5645126531233,42.0556442462782,
42.5467758394332,43.0379074325881,43.529039025743,44.0201706188979,44.5113022120528,
45.0024338052078,45.4935653983627,45.9846969915176,46.4758285846725,46.9669601778274,
47.4580917709823,47.9492233641373,48.4403549572922,48.9314865504471,49.422618143602,
49.9137497367569,50.4048813299118,50.8960129230668,51.3871445162217,51.8782761093766,
52.3694077025315,52.8605392956864,53.3516708888414,53.8428024819963,54.3339340751512,
54.8250656683061,55.316197261461,55.8073288546159,56.2984604477709,56.7895920409258,
57.2807236340807,57.7718552272356,58.2629868203905,58.7541184135455,59.2452500067004,
59.7363815998553,60.2275131930102,60.7186447861651,61.20977637932,61.700907972475,
62.1920395656299,62.6831711587848,63.1743027519397,63.6654343450946,64.1565659382495,
64.6476975314045,65.1388291245594,65.6299607177143,66.1210923108692,66.6122239040241,
67.1033554971791,67.594487090334,68.0856186834889,68.5767502766438,69.0678818697987,
69.5590134629536,70.0501450561086,70.5412766492635,71.0324082424184,71.5235398355733,
72.0146714287282,72.5058030218832,72.9969346150381,73.488066208193,73.9791978013479),
 .UNSPECIFIED.);
#151=B_SPLINE_SURFACE_WITH_KNOTS('',3,3,((#18284,#18285,#18286,#18287,#18288,
#18289,#18290,#18291,#18292,#18293,#18294,#18295,#18296,#18297,#18298,#18299,
#18300,#18301,#18302,#18303,#18304,#18305,#18306,#18307,#18308,#18309,#18310,
#18311,#18312,#18313,#18314,#18315,#18316,#18317,#18318,#18319,#18320,#18321,
#18322,#18323,#18324,#18325,#18326,#18327,#18328,#18329,#18330,#18331,#18332,
#18333,#18334,#18335,#18336,#18337,#18338,#18339,#18340,#18341,#18342,#18343,
#18344,#18345,#18346,#18347,#18348,#18349,#18350,#18351,#18352,#18353,#18354,
#18355,#18356,#18357,#18358,#18359,#18360,#18361,#18362,#18363,#18364,#18365,
#18366,#18367,#18368,#18369,#18370),(#18371,#18372,#18373,#18374,#18375,
#18376,#18377,#18378,#18379,#18380,#18381,#18382,#18383,#18384,#18385,#18386,
#18387,#18388,#18389,#18390,#18391,#18392,#18393,#18394,#18395,#18396,#18397,
#18398,#18399,#18400,#18401,#18402,#18403,#18404,#18405,#18406,#18407,#18408,
#18409,#18410,#18411,#18412,#18413,#18414,#18415,#18416,#18417,#18418,#18419,
#18420,#18421,#18422,#18423,#18424,#18425,#18426,#18427,#18428,#18429,#18430,
#18431,#18432,#18433,#18434,#18435,#18436,#18437,#18438,#18439,#18440,#18441,
#18442,#18443,#18444,#18445,#18446,#18447,#18448,#18449,#18450,#18451,#18452,
#18453,#18454,#18455,#18456,#18457),(#18458,#18459,#18460,#18461,#18462,
#18463,#18464,#18465,#18466,#18467,#18468,#18469,#18470,#18471,#18472,#18473,
#18474,#18475,#18476,#18477,#18478,#18479,#18480,#18481,#18482,#18483,#18484,
#18485,#18486,#18487,#18488,#18489,#18490,#18491,#18492,#18493,#18494,#18495,
#18496,#18497,#18498,#18499,#18500,#18501,#18502,#18503,#18504,#18505,#18506,
#18507,#18508,#18509,#18510,#18511,#18512,#18513,#18514,#18515,#18516,#18517,
#18518,#18519,#18520,#18521,#18522,#18523,#18524,#18525,#18526,#18527,#18528,
#18529,#18530,#18531,#18532,#18533,#18534,#18535,#18536,#18537,#18538,#18539,
#18540,#18541,#18542,#18543,#18544),(#18545,#18546,#18547,#18548,#18549,
#18550,#18551,#18552,#18553,#18554,#18555,#18556,#18557,#18558,#18559,#18560,
#18561,#18562,#18563,#18564,#18565,#18566,#18567,#18568,#18569,#18570,#18571,
#18572,#18573,#18574,#18575,#18576,#18577,#18578,#18579,#18580,#18581,#18582,
#18583,#18584,#18585,#18586,#18587,#18588,#18589,#18590,#18591,#18592,#18593,
#18594,#18595,#18596,#18597,#18598,#18599,#18600,#18601,#18602,#18603,#18604,
#18605,#18606,#18607,#18608,#18609,#18610,#18611,#18612,#18613,#18614,#18615,
#18616,#18617,#18618,#18619,#18620,#18621,#18622,#18623,#18624,#18625,#18626,
#18627,#18628,#18629,#18630,#18631),(#18632,#18633,#18634,#18635,#18636,
#18637,#18638,#18639,#18640,#18641,#18642,#18643,#18644,#18645,#18646,#18647,
#18648,#18649,#18650,#18651,#18652,#18653,#18654,#18655,#18656,#18657,#18658,
#18659,#18660,#18661,#18662,#18663,#18664,#18665,#18666,#18667,#18668,#18669,
#18670,#18671,#18672,#18673,#18674,#18675,#18676,#18677,#18678,#18679,#18680,
#18681,#18682,#18683,#18684,#18685,#18686,#18687,#18688,#18689,#18690,#18691,
#18692,#18693,#18694,#18695,#18696,#18697,#18698,#18699,#18700,#18701,#18702,
#18703,#18704,#18705,#18706,#18707,#18708,#18709,#18710,#18711,#18712,#18713,
#18714,#18715,#18716,#18717,#18718),(#18719,#18720,#18721,#18722,#18723,
#18724,#18725,#18726,#18727,#18728,#18729,#18730,#18731,#18732,#18733,#18734,
#18735,#18736,#18737,#18738,#18739,#18740,#18741,#18742,#18743,#18744,#18745,
#18746,#18747,#18748,#18749,#18750,#18751,#18752,#18753,#18754,#18755,#18756,
#18757,#18758,#18759,#18760,#18761,#18762,#18763,#18764,#18765,#18766,#18767,
#18768,#18769,#18770,#18771,#18772,#18773,#18774,#18775,#18776,#18777,#18778,
#18779,#18780,#18781,#18782,#18783,#18784,#18785,#18786,#18787,#18788,#18789,
#18790,#18791,#18792,#18793,#18794,#18795,#18796,#18797,#18798,#18799,#18800,
#18801,#18802,#18803,#18804,#18805),(#18806,#18807,#18808,#18809,#18810,
#18811,#18812,#18813,#18814,#18815,#18816,#18817,#18818,#18819,#18820,#18821,
#18822,#18823,#18824,#18825,#18826,#18827,#18828,#18829,#18830,#18831,#18832,
#18833,#18834,#18835,#18836,#18837,#18838,#18839,#18840,#18841,#18842,#18843,
#18844,#18845,#18846,#18847,#18848,#18849,#18850,#18851,#18852,#18853,#18854,
#18855,#18856,#18857,#18858,#18859,#18860,#18861,#18862,#18863,#18864,#18865,
#18866,#18867,#18868,#18869,#18870,#18871,#18872,#18873,#18874,#18875,#18876,
#18877,#18878,#18879,#18880,#18881,#18882,#18883,#18884,#18885,#18886,#18887,
#18888,#18889,#18890,#18891,#18892),(#18893,#18894,#18895,#18896,#18897,
#18898,#18899,#18900,#18901,#18902,#18903,#18904,#18905,#18906,#18907,#18908,
#18909,#18910,#18911,#18912,#18913,#18914,#18915,#18916,#18917,#18918,#18919,
#18920,#18921,#18922,#18923,#18924,#18925,#18926,#18927,#18928,#18929,#18930,
#18931,#18932,#18933,#18934,#18935,#18936,#18937,#18938,#18939,#18940,#18941,
#18942,#18943,#18944,#18945,#18946,#18947,#18948,#18949,#18950,#18951,#18952,
#18953,#18954,#18955,#18956,#18957,#18958,#18959,#18960,#18961,#18962,#18963,
#18964,#18965,#18966,#18967,#18968,#18969,#18970,#18971,#18972,#18973,#18974,
#18975,#18976,#18977,#18978,#18979),(#18980,#18981,#18982,#18983,#18984,
#18985,#18986,#18987,#18988,#18989,#18990,#18991,#18992,#18993,#18994,#18995,
#18996,#18997,#18998,#18999,#19000,#19001,#19002,#19003,#19004,#19005,#19006,
#19007,#19008,#19009,#19010,#19011,#19012,#19013,#19014,#19015,#19016,#19017,
#19018,#19019,#19020,#19021,#19022,#19023,#19024,#19025,#19026,#19027,#19028,
#19029,#19030,#19031,#19032,#19033,#19034,#19035,#19036,#19037,#19038,#19039,
#19040,#19041,#19042,#19043,#19044,#19045,#19046,#19047,#19048,#19049,#19050,
#19051,#19052,#19053,#19054,#19055,#19056,#19057,#19058,#19059,#19060,#19061,
#19062,#19063,#19064,#19065,#19066),(#19067,#19068,#19069,#19070,#19071,
#19072,#19073,#19074,#19075,#19076,#19077,#19078,#19079,#19080,#19081,#19082,
#19083,#19084,#19085,#19086,#19087,#19088,#19089,#19090,#19091,#19092,#19093,
#19094,#19095,#19096,#19097,#19098,#19099,#19100,#19101,#19102,#19103,#19104,
#19105,#19106,#19107,#19108,#19109,#19110,#19111,#19112,#19113,#19114,#19115,
#19116,#19117,#19118,#19119,#19120,#19121,#19122,#19123,#19124,#19125,#19126,
#19127,#19128,#19129,#19130,#19131,#19132,#19133,#19134,#19135,#19136,#19137,
#19138,#19139,#19140,#19141,#19142,#19143,#19144,#19145,#19146,#19147,#19148,
#19149,#19150,#19151,#19152,#19153),(#19154,#19155,#19156,#19157,#19158,
#19159,#19160,#19161,#19162,#19163,#19164,#19165,#19166,#19167,#19168,#19169,
#19170,#19171,#19172,#19173,#19174,#19175,#19176,#19177,#19178,#19179,#19180,
#19181,#19182,#19183,#19184,#19185,#19186,#19187,#19188,#19189,#19190,#19191,
#19192,#19193,#19194,#19195,#19196,#19197,#19198,#19199,#19200,#19201,#19202,
#19203,#19204,#19205,#19206,#19207,#19208,#19209,#19210,#19211,#19212,#19213,
#19214,#19215,#19216,#19217,#19218,#19219,#19220,#19221,#19222,#19223,#19224,
#19225,#19226,#19227,#19228,#19229,#19230,#19231,#19232,#19233,#19234,#19235,
#19236,#19237,#19238,#19239,#19240),(#19241,#19242,#19243,#19244,#19245,
#19246,#19247,#19248,#19249,#19250,#19251,#19252,#19253,#19254,#19255,#19256,
#19257,#19258,#19259,#19260,#19261,#19262,#19263,#19264,#19265,#19266,#19267,
#19268,#19269,#19270,#19271,#19272,#19273,#19274,#19275,#19276,#19277,#19278,
#19279,#19280,#19281,#19282,#19283,#19284,#19285,#19286,#19287,#19288,#19289,
#19290,#19291,#19292,#19293,#19294,#19295,#19296,#19297,#19298,#19299,#19300,
#19301,#19302,#19303,#19304,#19305,#19306,#19307,#19308,#19309,#19310,#19311,
#19312,#19313,#19314,#19315,#19316,#19317,#19318,#19319,#19320,#19321,#19322,
#19323,#19324,#19325,#19326,#19327)),.UNSPECIFIED.,.F.,.F.,.F.,(4,3,1,1,
3,4),(4,1,1,1,1,1,1,1,1,1,1,1,1,1,1,1,1,1,1,1,1,1,1,1,1,1,1,1,1,1,1,1,1,
1,1,1,1,1,1,1,1,1,1,1,1,1,1,1,1,1,1,1,1,1,1,1,1,1,1,1,1,1,1,1,1,1,1,1,1,
1,1,1,1,1,1,1,1,1,1,1,1,1,1,1,4),(-0.855237294951358,-0.838467936226788,
-0.119781133745207,0.359343401242513,0.838467936230234,0.85540498854205),
(32.7241439763348,33.2152755694897,33.7064071626446,34.1975387557996,34.6886703489545,
35.1798019421094,35.6709335352643,36.1620651284192,36.6531967215741,37.1443283147291,
37.635459907884,38.1265915010389,38.6177230941938,39.1088546873487,39.5999862805036,
40.0911178736586,40.5822494668135,41.0733810599684,41.5645126531233,42.0556442462782,
42.5467758394332,43.0379074325881,43.529039025743,44.0201706188979,44.5113022120528,
45.0024338052078,45.4935653983627,45.9846969915176,46.4758285846725,46.9669601778274,
47.4580917709823,47.9492233641373,48.4403549572922,48.9314865504471,49.422618143602,
49.9137497367569,50.4048813299118,50.8960129230668,51.3871445162217,51.8782761093766,
52.3694077025315,52.8605392956864,53.3516708888414,53.8428024819963,54.3339340751512,
54.8250656683061,55.316197261461,55.8073288546159,56.2984604477709,56.7895920409258,
57.2807236340807,57.7718552272356,58.2629868203905,58.7541184135455,59.2452500067004,
59.7363815998553,60.2275131930102,60.7186447861651,61.20977637932,61.700907972475,
62.1920395656299,62.6831711587848,63.1743027519397,63.6654343450946,64.1565659382495,
64.6476975314045,65.1388291245594,65.6299607177143,66.1210923108692,66.6122239040241,
67.1033554971791,67.594487090334,68.0856186834889,68.5767502766438,69.0678818697987,
69.5590134629536,70.0501450561086,70.5412766492635,71.0324082424184,71.5235398355733,
72.0146714287282,72.5058030218832,72.9969346150381,73.488066208193,73.9791978013479),
 .UNSPECIFIED.);
#152=B_SPLINE_SURFACE_WITH_KNOTS('',3,3,((#20112,#20113,#20114,#20115,#20116,
#20117,#20118,#20119,#20120,#20121,#20122,#20123,#20124,#20125,#20126,#20127,
#20128,#20129,#20130,#20131,#20132,#20133,#20134,#20135,#20136,#20137,#20138,
#20139,#20140,#20141,#20142,#20143,#20144,#20145,#20146,#20147,#20148,#20149,
#20150,#20151,#20152,#20153,#20154,#20155,#20156,#20157,#20158,#20159,#20160,
#20161,#20162,#20163,#20164,#20165,#20166,#20167,#20168,#20169,#20170,#20171,
#20172,#20173,#20174,#20175,#20176,#20177,#20178,#20179,#20180,#20181,#20182,
#20183,#20184,#20185,#20186,#20187,#20188,#20189,#20190,#20191,#20192,#20193,
#20194,#20195,#20196,#20197,#20198),(#20199,#20200,#20201,#20202,#20203,
#20204,#20205,#20206,#20207,#20208,#20209,#20210,#20211,#20212,#20213,#20214,
#20215,#20216,#20217,#20218,#20219,#20220,#20221,#20222,#20223,#20224,#20225,
#20226,#20227,#20228,#20229,#20230,#20231,#20232,#20233,#20234,#20235,#20236,
#20237,#20238,#20239,#20240,#20241,#20242,#20243,#20244,#20245,#20246,#20247,
#20248,#20249,#20250,#20251,#20252,#20253,#20254,#20255,#20256,#20257,#20258,
#20259,#20260,#20261,#20262,#20263,#20264,#20265,#20266,#20267,#20268,#20269,
#20270,#20271,#20272,#20273,#20274,#20275,#20276,#20277,#20278,#20279,#20280,
#20281,#20282,#20283,#20284,#20285),(#20286,#20287,#20288,#20289,#20290,
#20291,#20292,#20293,#20294,#20295,#20296,#20297,#20298,#20299,#20300,#20301,
#20302,#20303,#20304,#20305,#20306,#20307,#20308,#20309,#20310,#20311,#20312,
#20313,#20314,#20315,#20316,#20317,#20318,#20319,#20320,#20321,#20322,#20323,
#20324,#20325,#20326,#20327,#20328,#20329,#20330,#20331,#20332,#20333,#20334,
#20335,#20336,#20337,#20338,#20339,#20340,#20341,#20342,#20343,#20344,#20345,
#20346,#20347,#20348,#20349,#20350,#20351,#20352,#20353,#20354,#20355,#20356,
#20357,#20358,#20359,#20360,#20361,#20362,#20363,#20364,#20365,#20366,#20367,
#20368,#20369,#20370,#20371,#20372),(#20373,#20374,#20375,#20376,#20377,
#20378,#20379,#20380,#20381,#20382,#20383,#20384,#20385,#20386,#20387,#20388,
#20389,#20390,#20391,#20392,#20393,#20394,#20395,#20396,#20397,#20398,#20399,
#20400,#20401,#20402,#20403,#20404,#20405,#20406,#20407,#20408,#20409,#20410,
#20411,#20412,#20413,#20414,#20415,#20416,#20417,#20418,#20419,#20420,#20421,
#20422,#20423,#20424,#20425,#20426,#20427,#20428,#20429,#20430,#20431,#20432,
#20433,#20434,#20435,#20436,#20437,#20438,#20439,#20440,#20441,#20442,#20443,
#20444,#20445,#20446,#20447,#20448,#20449,#20450,#20451,#20452,#20453,#20454,
#20455,#20456,#20457,#20458,#20459),(#20460,#20461,#20462,#20463,#20464,
#20465,#20466,#20467,#20468,#20469,#20470,#20471,#20472,#20473,#20474,#20475,
#20476,#20477,#20478,#20479,#20480,#20481,#20482,#20483,#20484,#20485,#20486,
#20487,#20488,#20489,#20490,#20491,#20492,#20493,#20494,#20495,#20496,#20497,
#20498,#20499,#20500,#20501,#20502,#20503,#20504,#20505,#20506,#20507,#20508,
#20509,#20510,#20511,#20512,#20513,#20514,#20515,#20516,#20517,#20518,#20519,
#20520,#20521,#20522,#20523,#20524,#20525,#20526,#20527,#20528,#20529,#20530,
#20531,#20532,#20533,#20534,#20535,#20536,#20537,#20538,#20539,#20540,#20541,
#20542,#20543,#20544,#20545,#20546),(#20547,#20548,#20549,#20550,#20551,
#20552,#20553,#20554,#20555,#20556,#20557,#20558,#20559,#20560,#20561,#20562,
#20563,#20564,#20565,#20566,#20567,#20568,#20569,#20570,#20571,#20572,#20573,
#20574,#20575,#20576,#20577,#20578,#20579,#20580,#20581,#20582,#20583,#20584,
#20585,#20586,#20587,#20588,#20589,#20590,#20591,#20592,#20593,#20594,#20595,
#20596,#20597,#20598,#20599,#20600,#20601,#20602,#20603,#20604,#20605,#20606,
#20607,#20608,#20609,#20610,#20611,#20612,#20613,#20614,#20615,#20616,#20617,
#20618,#20619,#20620,#20621,#20622,#20623,#20624,#20625,#20626,#20627,#20628,
#20629,#20630,#20631,#20632,#20633),(#20634,#20635,#20636,#20637,#20638,
#20639,#20640,#20641,#20642,#20643,#20644,#20645,#20646,#20647,#20648,#20649,
#20650,#20651,#20652,#20653,#20654,#20655,#20656,#20657,#20658,#20659,#20660,
#20661,#20662,#20663,#20664,#20665,#20666,#20667,#20668,#20669,#20670,#20671,
#20672,#20673,#20674,#20675,#20676,#20677,#20678,#20679,#20680,#20681,#20682,
#20683,#20684,#20685,#20686,#20687,#20688,#20689,#20690,#20691,#20692,#20693,
#20694,#20695,#20696,#20697,#20698,#20699,#20700,#20701,#20702,#20703,#20704,
#20705,#20706,#20707,#20708,#20709,#20710,#20711,#20712,#20713,#20714,#20715,
#20716,#20717,#20718,#20719,#20720),(#20721,#20722,#20723,#20724,#20725,
#20726,#20727,#20728,#20729,#20730,#20731,#20732,#20733,#20734,#20735,#20736,
#20737,#20738,#20739,#20740,#20741,#20742,#20743,#20744,#20745,#20746,#20747,
#20748,#20749,#20750,#20751,#20752,#20753,#20754,#20755,#20756,#20757,#20758,
#20759,#20760,#20761,#20762,#20763,#20764,#20765,#20766,#20767,#20768,#20769,
#20770,#20771,#20772,#20773,#20774,#20775,#20776,#20777,#20778,#20779,#20780,
#20781,#20782,#20783,#20784,#20785,#20786,#20787,#20788,#20789,#20790,#20791,
#20792,#20793,#20794,#20795,#20796,#20797,#20798,#20799,#20800,#20801,#20802,
#20803,#20804,#20805,#20806,#20807),(#20808,#20809,#20810,#20811,#20812,
#20813,#20814,#20815,#20816,#20817,#20818,#20819,#20820,#20821,#20822,#20823,
#20824,#20825,#20826,#20827,#20828,#20829,#20830,#20831,#20832,#20833,#20834,
#20835,#20836,#20837,#20838,#20839,#20840,#20841,#20842,#20843,#20844,#20845,
#20846,#20847,#20848,#20849,#20850,#20851,#20852,#20853,#20854,#20855,#20856,
#20857,#20858,#20859,#20860,#20861,#20862,#20863,#20864,#20865,#20866,#20867,
#20868,#20869,#20870,#20871,#20872,#20873,#20874,#20875,#20876,#20877,#20878,
#20879,#20880,#20881,#20882,#20883,#20884,#20885,#20886,#20887,#20888,#20889,
#20890,#20891,#20892,#20893,#20894),(#20895,#20896,#20897,#20898,#20899,
#20900,#20901,#20902,#20903,#20904,#20905,#20906,#20907,#20908,#20909,#20910,
#20911,#20912,#20913,#20914,#20915,#20916,#20917,#20918,#20919,#20920,#20921,
#20922,#20923,#20924,#20925,#20926,#20927,#20928,#20929,#20930,#20931,#20932,
#20933,#20934,#20935,#20936,#20937,#20938,#20939,#20940,#20941,#20942,#20943,
#20944,#20945,#20946,#20947,#20948,#20949,#20950,#20951,#20952,#20953,#20954,
#20955,#20956,#20957,#20958,#20959,#20960,#20961,#20962,#20963,#20964,#20965,
#20966,#20967,#20968,#20969,#20970,#20971,#20972,#20973,#20974,#20975,#20976,
#20977,#20978,#20979,#20980,#20981),(#20982,#20983,#20984,#20985,#20986,
#20987,#20988,#20989,#20990,#20991,#20992,#20993,#20994,#20995,#20996,#20997,
#20998,#20999,#21000,#21001,#21002,#21003,#21004,#21005,#21006,#21007,#21008,
#21009,#21010,#21011,#21012,#21013,#21014,#21015,#21016,#21017,#21018,#21019,
#21020,#21021,#21022,#21023,#21024,#21025,#21026,#21027,#21028,#21029,#21030,
#21031,#21032,#21033,#21034,#21035,#21036,#21037,#21038,#21039,#21040,#21041,
#21042,#21043,#21044,#21045,#21046,#21047,#21048,#21049,#21050,#21051,#21052,
#21053,#21054,#21055,#21056,#21057,#21058,#21059,#21060,#21061,#21062,#21063,
#21064,#21065,#21066,#21067,#21068),(#21069,#21070,#21071,#21072,#21073,
#21074,#21075,#21076,#21077,#21078,#21079,#21080,#21081,#21082,#21083,#21084,
#21085,#21086,#21087,#21088,#21089,#21090,#21091,#21092,#21093,#21094,#21095,
#21096,#21097,#21098,#21099,#21100,#21101,#21102,#21103,#21104,#21105,#21106,
#21107,#21108,#21109,#21110,#21111,#21112,#21113,#21114,#21115,#21116,#21117,
#21118,#21119,#21120,#21121,#21122,#21123,#21124,#21125,#21126,#21127,#21128,
#21129,#21130,#21131,#21132,#21133,#21134,#21135,#21136,#21137,#21138,#21139,
#21140,#21141,#21142,#21143,#21144,#21145,#21146,#21147,#21148,#21149,#21150,
#21151,#21152,#21153,#21154,#21155)),.UNSPECIFIED.,.F.,.F.,.F.,(4,3,1,1,
3,4),(4,1,1,1,1,1,1,1,1,1,1,1,1,1,1,1,1,1,1,1,1,1,1,1,1,1,1,1,1,1,1,1,1,
1,1,1,1,1,1,1,1,1,1,1,1,1,1,1,1,1,1,1,1,1,1,1,1,1,1,1,1,1,1,1,1,1,1,1,1,
1,1,1,1,1,1,1,1,1,1,1,1,1,1,1,4),(-0.855237294951358,-0.838467936226788,
-0.119781133745207,0.359343401242513,0.838467936230234,0.85540498854205),
(32.7241439763348,33.2152755694897,33.7064071626446,34.1975387557996,34.6886703489545,
35.1798019421094,35.6709335352643,36.1620651284192,36.6531967215741,37.1443283147291,
37.635459907884,38.1265915010389,38.6177230941938,39.1088546873487,39.5999862805036,
40.0911178736586,40.5822494668135,41.0733810599684,41.5645126531233,42.0556442462782,
42.5467758394332,43.0379074325881,43.529039025743,44.0201706188979,44.5113022120528,
45.0024338052078,45.4935653983627,45.9846969915176,46.4758285846725,46.9669601778274,
47.4580917709823,47.9492233641373,48.4403549572922,48.9314865504471,49.422618143602,
49.9137497367569,50.4048813299118,50.8960129230668,51.3871445162217,51.8782761093766,
52.3694077025315,52.8605392956864,53.3516708888414,53.8428024819963,54.3339340751512,
54.8250656683061,55.316197261461,55.8073288546159,56.2984604477709,56.7895920409258,
57.2807236340807,57.7718552272356,58.2629868203905,58.7541184135455,59.2452500067004,
59.7363815998553,60.2275131930102,60.7186447861651,61.20977637932,61.700907972475,
62.1920395656299,62.6831711587848,63.1743027519397,63.6654343450946,64.1565659382495,
64.6476975314045,65.1388291245594,65.6299607177143,66.1210923108692,66.6122239040241,
67.1033554971791,67.594487090334,68.0856186834889,68.5767502766438,69.0678818697987,
69.5590134629536,70.0501450561086,70.5412766492635,71.0324082424184,71.5235398355733,
72.0146714287282,72.5058030218832,72.9969346150381,73.488066208193,73.9791978013479),
 .UNSPECIFIED.);
#153=B_SPLINE_SURFACE_WITH_KNOTS('',3,3,((#21980,#21981,#21982,#21983,#21984,
#21985,#21986,#21987,#21988,#21989,#21990,#21991,#21992,#21993,#21994,#21995,
#21996,#21997,#21998,#21999,#22000,#22001,#22002,#22003,#22004,#22005,#22006,
#22007,#22008,#22009,#22010,#22011,#22012,#22013,#22014,#22015,#22016,#22017,
#22018,#22019,#22020,#22021,#22022,#22023,#22024,#22025,#22026,#22027,#22028,
#22029,#22030,#22031,#22032,#22033,#22034,#22035,#22036,#22037,#22038,#22039,
#22040,#22041,#22042,#22043,#22044,#22045,#22046,#22047,#22048,#22049,#22050,
#22051,#22052,#22053,#22054,#22055,#22056,#22057,#22058,#22059,#22060,#22061,
#22062,#22063,#22064,#22065,#22066),(#22067,#22068,#22069,#22070,#22071,
#22072,#22073,#22074,#22075,#22076,#22077,#22078,#22079,#22080,#22081,#22082,
#22083,#22084,#22085,#22086,#22087,#22088,#22089,#22090,#22091,#22092,#22093,
#22094,#22095,#22096,#22097,#22098,#22099,#22100,#22101,#22102,#22103,#22104,
#22105,#22106,#22107,#22108,#22109,#22110,#22111,#22112,#22113,#22114,#22115,
#22116,#22117,#22118,#22119,#22120,#22121,#22122,#22123,#22124,#22125,#22126,
#22127,#22128,#22129,#22130,#22131,#22132,#22133,#22134,#22135,#22136,#22137,
#22138,#22139,#22140,#22141,#22142,#22143,#22144,#22145,#22146,#22147,#22148,
#22149,#22150,#22151,#22152,#22153),(#22154,#22155,#22156,#22157,#22158,
#22159,#22160,#22161,#22162,#22163,#22164,#22165,#22166,#22167,#22168,#22169,
#22170,#22171,#22172,#22173,#22174,#22175,#22176,#22177,#22178,#22179,#22180,
#22181,#22182,#22183,#22184,#22185,#22186,#22187,#22188,#22189,#22190,#22191,
#22192,#22193,#22194,#22195,#22196,#22197,#22198,#22199,#22200,#22201,#22202,
#22203,#22204,#22205,#22206,#22207,#22208,#22209,#22210,#22211,#22212,#22213,
#22214,#22215,#22216,#22217,#22218,#22219,#22220,#22221,#22222,#22223,#22224,
#22225,#22226,#22227,#22228,#22229,#22230,#22231,#22232,#22233,#22234,#22235,
#22236,#22237,#22238,#22239,#22240),(#22241,#22242,#22243,#22244,#22245,
#22246,#22247,#22248,#22249,#22250,#22251,#22252,#22253,#22254,#22255,#22256,
#22257,#22258,#22259,#22260,#22261,#22262,#22263,#22264,#22265,#22266,#22267,
#22268,#22269,#22270,#22271,#22272,#22273,#22274,#22275,#22276,#22277,#22278,
#22279,#22280,#22281,#22282,#22283,#22284,#22285,#22286,#22287,#22288,#22289,
#22290,#22291,#22292,#22293,#22294,#22295,#22296,#22297,#22298,#22299,#22300,
#22301,#22302,#22303,#22304,#22305,#22306,#22307,#22308,#22309,#22310,#22311,
#22312,#22313,#22314,#22315,#22316,#22317,#22318,#22319,#22320,#22321,#22322,
#22323,#22324,#22325,#22326,#22327),(#22328,#22329,#22330,#22331,#22332,
#22333,#22334,#22335,#22336,#22337,#22338,#22339,#22340,#22341,#22342,#22343,
#22344,#22345,#22346,#22347,#22348,#22349,#22350,#22351,#22352,#22353,#22354,
#22355,#22356,#22357,#22358,#22359,#22360,#22361,#22362,#22363,#22364,#22365,
#22366,#22367,#22368,#22369,#22370,#22371,#22372,#22373,#22374,#22375,#22376,
#22377,#22378,#22379,#22380,#22381,#22382,#22383,#22384,#22385,#22386,#22387,
#22388,#22389,#22390,#22391,#22392,#22393,#22394,#22395,#22396,#22397,#22398,
#22399,#22400,#22401,#22402,#22403,#22404,#22405,#22406,#22407,#22408,#22409,
#22410,#22411,#22412,#22413,#22414),(#22415,#22416,#22417,#22418,#22419,
#22420,#22421,#22422,#22423,#22424,#22425,#22426,#22427,#22428,#22429,#22430,
#22431,#22432,#22433,#22434,#22435,#22436,#22437,#22438,#22439,#22440,#22441,
#22442,#22443,#22444,#22445,#22446,#22447,#22448,#22449,#22450,#22451,#22452,
#22453,#22454,#22455,#22456,#22457,#22458,#22459,#22460,#22461,#22462,#22463,
#22464,#22465,#22466,#22467,#22468,#22469,#22470,#22471,#22472,#22473,#22474,
#22475,#22476,#22477,#22478,#22479,#22480,#22481,#22482,#22483,#22484,#22485,
#22486,#22487,#22488,#22489,#22490,#22491,#22492,#22493,#22494,#22495,#22496,
#22497,#22498,#22499,#22500,#22501),(#22502,#22503,#22504,#22505,#22506,
#22507,#22508,#22509,#22510,#22511,#22512,#22513,#22514,#22515,#22516,#22517,
#22518,#22519,#22520,#22521,#22522,#22523,#22524,#22525,#22526,#22527,#22528,
#22529,#22530,#22531,#22532,#22533,#22534,#22535,#22536,#22537,#22538,#22539,
#22540,#22541,#22542,#22543,#22544,#22545,#22546,#22547,#22548,#22549,#22550,
#22551,#22552,#22553,#22554,#22555,#22556,#22557,#22558,#22559,#22560,#22561,
#22562,#22563,#22564,#22565,#22566,#22567,#22568,#22569,#22570,#22571,#22572,
#22573,#22574,#22575,#22576,#22577,#22578,#22579,#22580,#22581,#22582,#22583,
#22584,#22585,#22586,#22587,#22588),(#22589,#22590,#22591,#22592,#22593,
#22594,#22595,#22596,#22597,#22598,#22599,#22600,#22601,#22602,#22603,#22604,
#22605,#22606,#22607,#22608,#22609,#22610,#22611,#22612,#22613,#22614,#22615,
#22616,#22617,#22618,#22619,#22620,#22621,#22622,#22623,#22624,#22625,#22626,
#22627,#22628,#22629,#22630,#22631,#22632,#22633,#22634,#22635,#22636,#22637,
#22638,#22639,#22640,#22641,#22642,#22643,#22644,#22645,#22646,#22647,#22648,
#22649,#22650,#22651,#22652,#22653,#22654,#22655,#22656,#22657,#22658,#22659,
#22660,#22661,#22662,#22663,#22664,#22665,#22666,#22667,#22668,#22669,#22670,
#22671,#22672,#22673,#22674,#22675),(#22676,#22677,#22678,#22679,#22680,
#22681,#22682,#22683,#22684,#22685,#22686,#22687,#22688,#22689,#22690,#22691,
#22692,#22693,#22694,#22695,#22696,#22697,#22698,#22699,#22700,#22701,#22702,
#22703,#22704,#22705,#22706,#22707,#22708,#22709,#22710,#22711,#22712,#22713,
#22714,#22715,#22716,#22717,#22718,#22719,#22720,#22721,#22722,#22723,#22724,
#22725,#22726,#22727,#22728,#22729,#22730,#22731,#22732,#22733,#22734,#22735,
#22736,#22737,#22738,#22739,#22740,#22741,#22742,#22743,#22744,#22745,#22746,
#22747,#22748,#22749,#22750,#22751,#22752,#22753,#22754,#22755,#22756,#22757,
#22758,#22759,#22760,#22761,#22762),(#22763,#22764,#22765,#22766,#22767,
#22768,#22769,#22770,#22771,#22772,#22773,#22774,#22775,#22776,#22777,#22778,
#22779,#22780,#22781,#22782,#22783,#22784,#22785,#22786,#22787,#22788,#22789,
#22790,#22791,#22792,#22793,#22794,#22795,#22796,#22797,#22798,#22799,#22800,
#22801,#22802,#22803,#22804,#22805,#22806,#22807,#22808,#22809,#22810,#22811,
#22812,#22813,#22814,#22815,#22816,#22817,#22818,#22819,#22820,#22821,#22822,
#22823,#22824,#22825,#22826,#22827,#22828,#22829,#22830,#22831,#22832,#22833,
#22834,#22835,#22836,#22837,#22838,#22839,#22840,#22841,#22842,#22843,#22844,
#22845,#22846,#22847,#22848,#22849),(#22850,#22851,#22852,#22853,#22854,
#22855,#22856,#22857,#22858,#22859,#22860,#22861,#22862,#22863,#22864,#22865,
#22866,#22867,#22868,#22869,#22870,#22871,#22872,#22873,#22874,#22875,#22876,
#22877,#22878,#22879,#22880,#22881,#22882,#22883,#22884,#22885,#22886,#22887,
#22888,#22889,#22890,#22891,#22892,#22893,#22894,#22895,#22896,#22897,#22898,
#22899,#22900,#22901,#22902,#22903,#22904,#22905,#22906,#22907,#22908,#22909,
#22910,#22911,#22912,#22913,#22914,#22915,#22916,#22917,#22918,#22919,#22920,
#22921,#22922,#22923,#22924,#22925,#22926,#22927,#22928,#22929,#22930,#22931,
#22932,#22933,#22934,#22935,#22936),(#22937,#22938,#22939,#22940,#22941,
#22942,#22943,#22944,#22945,#22946,#22947,#22948,#22949,#22950,#22951,#22952,
#22953,#22954,#22955,#22956,#22957,#22958,#22959,#22960,#22961,#22962,#22963,
#22964,#22965,#22966,#22967,#22968,#22969,#22970,#22971,#22972,#22973,#22974,
#22975,#22976,#22977,#22978,#22979,#22980,#22981,#22982,#22983,#22984,#22985,
#22986,#22987,#22988,#22989,#22990,#22991,#22992,#22993,#22994,#22995,#22996,
#22997,#22998,#22999,#23000,#23001,#23002,#23003,#23004,#23005,#23006,#23007,
#23008,#23009,#23010,#23011,#23012,#23013,#23014,#23015,#23016,#23017,#23018,
#23019,#23020,#23021,#23022,#23023)),.UNSPECIFIED.,.F.,.F.,.F.,(4,3,1,1,
3,4),(4,1,1,1,1,1,1,1,1,1,1,1,1,1,1,1,1,1,1,1,1,1,1,1,1,1,1,1,1,1,1,1,1,
1,1,1,1,1,1,1,1,1,1,1,1,1,1,1,1,1,1,1,1,1,1,1,1,1,1,1,1,1,1,1,1,1,1,1,1,
1,1,1,1,1,1,1,1,1,1,1,1,1,1,1,4),(-0.855237294951358,-0.838467936226788,
-0.119781133745207,0.359343401242513,0.838467936230234,0.85540498854205),
(32.7241439763348,33.2152755694897,33.7064071626446,34.1975387557996,34.6886703489545,
35.1798019421094,35.6709335352643,36.1620651284192,36.6531967215741,37.1443283147291,
37.635459907884,38.1265915010389,38.6177230941938,39.1088546873487,39.5999862805036,
40.0911178736586,40.5822494668135,41.0733810599684,41.5645126531233,42.0556442462782,
42.5467758394332,43.0379074325881,43.529039025743,44.0201706188979,44.5113022120528,
45.0024338052078,45.4935653983627,45.9846969915176,46.4758285846725,46.9669601778274,
47.4580917709823,47.9492233641373,48.4403549572922,48.9314865504471,49.422618143602,
49.9137497367569,50.4048813299118,50.8960129230668,51.3871445162217,51.8782761093766,
52.3694077025315,52.8605392956864,53.3516708888414,53.8428024819963,54.3339340751512,
54.8250656683061,55.316197261461,55.8073288546159,56.2984604477709,56.7895920409258,
57.2807236340807,57.7718552272356,58.2629868203905,58.7541184135455,59.2452500067004,
59.7363815998553,60.2275131930102,60.7186447861651,61.20977637932,61.700907972475,
62.1920395656299,62.6831711587848,63.1743027519397,63.6654343450946,64.1565659382495,
64.6476975314045,65.1388291245594,65.6299607177143,66.1210923108692,66.6122239040241,
67.1033554971791,67.594487090334,68.0856186834889,68.5767502766438,69.0678818697987,
69.5590134629536,70.0501450561086,70.5412766492635,71.0324082424184,71.5235398355733,
72.0146714287282,72.5058030218832,72.9969346150381,73.488066208193,73.9791978013479),
 .UNSPECIFIED.);
#154=B_SPLINE_SURFACE_WITH_KNOTS('',3,3,((#23173,#23174,#23175,#23176,#23177,
#23178,#23179,#23180,#23181,#23182,#23183,#23184,#23185,#23186,#23187,#23188,
#23189,#23190,#23191,#23192,#23193,#23194,#23195,#23196,#23197,#23198,#23199,
#23200,#23201,#23202,#23203,#23204,#23205,#23206,#23207,#23208,#23209,#23210,
#23211,#23212,#23213,#23214,#23215,#23216,#23217,#23218,#23219,#23220,#23221,
#23222,#23223,#23224,#23225,#23226,#23227,#23228,#23229,#23230,#23231,#23232,
#23233,#23234,#23235,#23236,#23237,#23238,#23239,#23240,#23241,#23242,#23243,
#23244,#23245,#23246,#23247,#23248,#23249,#23250,#23251,#23252,#23253,#23254,
#23255,#23256,#23257,#23258,#23259),(#23260,#23261,#23262,#23263,#23264,
#23265,#23266,#23267,#23268,#23269,#23270,#23271,#23272,#23273,#23274,#23275,
#23276,#23277,#23278,#23279,#23280,#23281,#23282,#23283,#23284,#23285,#23286,
#23287,#23288,#23289,#23290,#23291,#23292,#23293,#23294,#23295,#23296,#23297,
#23298,#23299,#23300,#23301,#23302,#23303,#23304,#23305,#23306,#23307,#23308,
#23309,#23310,#23311,#23312,#23313,#23314,#23315,#23316,#23317,#23318,#23319,
#23320,#23321,#23322,#23323,#23324,#23325,#23326,#23327,#23328,#23329,#23330,
#23331,#23332,#23333,#23334,#23335,#23336,#23337,#23338,#23339,#23340,#23341,
#23342,#23343,#23344,#23345,#23346),(#23347,#23348,#23349,#23350,#23351,
#23352,#23353,#23354,#23355,#23356,#23357,#23358,#23359,#23360,#23361,#23362,
#23363,#23364,#23365,#23366,#23367,#23368,#23369,#23370,#23371,#23372,#23373,
#23374,#23375,#23376,#23377,#23378,#23379,#23380,#23381,#23382,#23383,#23384,
#23385,#23386,#23387,#23388,#23389,#23390,#23391,#23392,#23393,#23394,#23395,
#23396,#23397,#23398,#23399,#23400,#23401,#23402,#23403,#23404,#23405,#23406,
#23407,#23408,#23409,#23410,#23411,#23412,#23413,#23414,#23415,#23416,#23417,
#23418,#23419,#23420,#23421,#23422,#23423,#23424,#23425,#23426,#23427,#23428,
#23429,#23430,#23431,#23432,#23433),(#23434,#23435,#23436,#23437,#23438,
#23439,#23440,#23441,#23442,#23443,#23444,#23445,#23446,#23447,#23448,#23449,
#23450,#23451,#23452,#23453,#23454,#23455,#23456,#23457,#23458,#23459,#23460,
#23461,#23462,#23463,#23464,#23465,#23466,#23467,#23468,#23469,#23470,#23471,
#23472,#23473,#23474,#23475,#23476,#23477,#23478,#23479,#23480,#23481,#23482,
#23483,#23484,#23485,#23486,#23487,#23488,#23489,#23490,#23491,#23492,#23493,
#23494,#23495,#23496,#23497,#23498,#23499,#23500,#23501,#23502,#23503,#23504,
#23505,#23506,#23507,#23508,#23509,#23510,#23511,#23512,#23513,#23514,#23515,
#23516,#23517,#23518,#23519,#23520),(#23521,#23522,#23523,#23524,#23525,
#23526,#23527,#23528,#23529,#23530,#23531,#23532,#23533,#23534,#23535,#23536,
#23537,#23538,#23539,#23540,#23541,#23542,#23543,#23544,#23545,#23546,#23547,
#23548,#23549,#23550,#23551,#23552,#23553,#23554,#23555,#23556,#23557,#23558,
#23559,#23560,#23561,#23562,#23563,#23564,#23565,#23566,#23567,#23568,#23569,
#23570,#23571,#23572,#23573,#23574,#23575,#23576,#23577,#23578,#23579,#23580,
#23581,#23582,#23583,#23584,#23585,#23586,#23587,#23588,#23589,#23590,#23591,
#23592,#23593,#23594,#23595,#23596,#23597,#23598,#23599,#23600,#23601,#23602,
#23603,#23604,#23605,#23606,#23607),(#23608,#23609,#23610,#23611,#23612,
#23613,#23614,#23615,#23616,#23617,#23618,#23619,#23620,#23621,#23622,#23623,
#23624,#23625,#23626,#23627,#23628,#23629,#23630,#23631,#23632,#23633,#23634,
#23635,#23636,#23637,#23638,#23639,#23640,#23641,#23642,#23643,#23644,#23645,
#23646,#23647,#23648,#23649,#23650,#23651,#23652,#23653,#23654,#23655,#23656,
#23657,#23658,#23659,#23660,#23661,#23662,#23663,#23664,#23665,#23666,#23667,
#23668,#23669,#23670,#23671,#23672,#23673,#23674,#23675,#23676,#23677,#23678,
#23679,#23680,#23681,#23682,#23683,#23684,#23685,#23686,#23687,#23688,#23689,
#23690,#23691,#23692,#23693,#23694),(#23695,#23696,#23697,#23698,#23699,
#23700,#23701,#23702,#23703,#23704,#23705,#23706,#23707,#23708,#23709,#23710,
#23711,#23712,#23713,#23714,#23715,#23716,#23717,#23718,#23719,#23720,#23721,
#23722,#23723,#23724,#23725,#23726,#23727,#23728,#23729,#23730,#23731,#23732,
#23733,#23734,#23735,#23736,#23737,#23738,#23739,#23740,#23741,#23742,#23743,
#23744,#23745,#23746,#23747,#23748,#23749,#23750,#23751,#23752,#23753,#23754,
#23755,#23756,#23757,#23758,#23759,#23760,#23761,#23762,#23763,#23764,#23765,
#23766,#23767,#23768,#23769,#23770,#23771,#23772,#23773,#23774,#23775,#23776,
#23777,#23778,#23779,#23780,#23781),(#23782,#23783,#23784,#23785,#23786,
#23787,#23788,#23789,#23790,#23791,#23792,#23793,#23794,#23795,#23796,#23797,
#23798,#23799,#23800,#23801,#23802,#23803,#23804,#23805,#23806,#23807,#23808,
#23809,#23810,#23811,#23812,#23813,#23814,#23815,#23816,#23817,#23818,#23819,
#23820,#23821,#23822,#23823,#23824,#23825,#23826,#23827,#23828,#23829,#23830,
#23831,#23832,#23833,#23834,#23835,#23836,#23837,#23838,#23839,#23840,#23841,
#23842,#23843,#23844,#23845,#23846,#23847,#23848,#23849,#23850,#23851,#23852,
#23853,#23854,#23855,#23856,#23857,#23858,#23859,#23860,#23861,#23862,#23863,
#23864,#23865,#23866,#23867,#23868),(#23869,#23870,#23871,#23872,#23873,
#23874,#23875,#23876,#23877,#23878,#23879,#23880,#23881,#23882,#23883,#23884,
#23885,#23886,#23887,#23888,#23889,#23890,#23891,#23892,#23893,#23894,#23895,
#23896,#23897,#23898,#23899,#23900,#23901,#23902,#23903,#23904,#23905,#23906,
#23907,#23908,#23909,#23910,#23911,#23912,#23913,#23914,#23915,#23916,#23917,
#23918,#23919,#23920,#23921,#23922,#23923,#23924,#23925,#23926,#23927,#23928,
#23929,#23930,#23931,#23932,#23933,#23934,#23935,#23936,#23937,#23938,#23939,
#23940,#23941,#23942,#23943,#23944,#23945,#23946,#23947,#23948,#23949,#23950,
#23951,#23952,#23953,#23954,#23955),(#23956,#23957,#23958,#23959,#23960,
#23961,#23962,#23963,#23964,#23965,#23966,#23967,#23968,#23969,#23970,#23971,
#23972,#23973,#23974,#23975,#23976,#23977,#23978,#23979,#23980,#23981,#23982,
#23983,#23984,#23985,#23986,#23987,#23988,#23989,#23990,#23991,#23992,#23993,
#23994,#23995,#23996,#23997,#23998,#23999,#24000,#24001,#24002,#24003,#24004,
#24005,#24006,#24007,#24008,#24009,#24010,#24011,#24012,#24013,#24014,#24015,
#24016,#24017,#24018,#24019,#24020,#24021,#24022,#24023,#24024,#24025,#24026,
#24027,#24028,#24029,#24030,#24031,#24032,#24033,#24034,#24035,#24036,#24037,
#24038,#24039,#24040,#24041,#24042),(#24043,#24044,#24045,#24046,#24047,
#24048,#24049,#24050,#24051,#24052,#24053,#24054,#24055,#24056,#24057,#24058,
#24059,#24060,#24061,#24062,#24063,#24064,#24065,#24066,#24067,#24068,#24069,
#24070,#24071,#24072,#24073,#24074,#24075,#24076,#24077,#24078,#24079,#24080,
#24081,#24082,#24083,#24084,#24085,#24086,#24087,#24088,#24089,#24090,#24091,
#24092,#24093,#24094,#24095,#24096,#24097,#24098,#24099,#24100,#24101,#24102,
#24103,#24104,#24105,#24106,#24107,#24108,#24109,#24110,#24111,#24112,#24113,
#24114,#24115,#24116,#24117,#24118,#24119,#24120,#24121,#24122,#24123,#24124,
#24125,#24126,#24127,#24128,#24129),(#24130,#24131,#24132,#24133,#24134,
#24135,#24136,#24137,#24138,#24139,#24140,#24141,#24142,#24143,#24144,#24145,
#24146,#24147,#24148,#24149,#24150,#24151,#24152,#24153,#24154,#24155,#24156,
#24157,#24158,#24159,#24160,#24161,#24162,#24163,#24164,#24165,#24166,#24167,
#24168,#24169,#24170,#24171,#24172,#24173,#24174,#24175,#24176,#24177,#24178,
#24179,#24180,#24181,#24182,#24183,#24184,#24185,#24186,#24187,#24188,#24189,
#24190,#24191,#24192,#24193,#24194,#24195,#24196,#24197,#24198,#24199,#24200,
#24201,#24202,#24203,#24204,#24205,#24206,#24207,#24208,#24209,#24210,#24211,
#24212,#24213,#24214,#24215,#24216)),.UNSPECIFIED.,.F.,.F.,.F.,(4,3,1,1,
3,4),(4,1,1,1,1,1,1,1,1,1,1,1,1,1,1,1,1,1,1,1,1,1,1,1,1,1,1,1,1,1,1,1,1,
1,1,1,1,1,1,1,1,1,1,1,1,1,1,1,1,1,1,1,1,1,1,1,1,1,1,1,1,1,1,1,1,1,1,1,1,
1,1,1,1,1,1,1,1,1,1,1,1,1,1,1,4),(-0.855237294951358,-0.838467936226788,
-0.119781133745207,0.359343401242513,0.838467936230234,0.85540498854205),
(32.7241439763348,33.2152755694897,33.7064071626446,34.1975387557996,34.6886703489545,
35.1798019421094,35.6709335352643,36.1620651284192,36.6531967215741,37.1443283147291,
37.635459907884,38.1265915010389,38.6177230941938,39.1088546873487,39.5999862805036,
40.0911178736586,40.5822494668135,41.0733810599684,41.5645126531233,42.0556442462782,
42.5467758394332,43.0379074325881,43.529039025743,44.0201706188979,44.5113022120528,
45.0024338052078,45.4935653983627,45.9846969915176,46.4758285846725,46.9669601778274,
47.4580917709823,47.9492233641373,48.4403549572922,48.9314865504471,49.422618143602,
49.9137497367569,50.4048813299118,50.8960129230668,51.3871445162217,51.8782761093766,
52.3694077025315,52.8605392956864,53.3516708888414,53.8428024819963,54.3339340751512,
54.8250656683061,55.316197261461,55.8073288546159,56.2984604477709,56.7895920409258,
57.2807236340807,57.7718552272356,58.2629868203905,58.7541184135455,59.2452500067004,
59.7363815998553,60.2275131930102,60.7186447861651,61.20977637932,61.700907972475,
62.1920395656299,62.6831711587848,63.1743027519397,63.6654343450946,64.1565659382495,
64.6476975314045,65.1388291245594,65.6299607177143,66.1210923108692,66.6122239040241,
67.1033554971791,67.594487090334,68.0856186834889,68.5767502766438,69.0678818697987,
69.5590134629536,70.0501450561086,70.5412766492635,71.0324082424184,71.5235398355733,
72.0146714287282,72.5058030218832,72.9969346150381,73.488066208193,73.9791978013479),
 .UNSPECIFIED.);
#155=B_SPLINE_SURFACE_WITH_KNOTS('',3,3,((#24296,#24297,#24298,#24299,#24300,
#24301,#24302,#24303,#24304,#24305,#24306,#24307,#24308,#24309,#24310,#24311,
#24312,#24313,#24314,#24315,#24316,#24317,#24318,#24319,#24320,#24321,#24322,
#24323,#24324,#24325,#24326,#24327,#24328,#24329,#24330,#24331,#24332,#24333,
#24334,#24335,#24336,#24337,#24338,#24339,#24340,#24341,#24342,#24343,#24344,
#24345,#24346,#24347,#24348,#24349,#24350,#24351,#24352,#24353,#24354,#24355,
#24356,#24357,#24358,#24359,#24360,#24361,#24362,#24363,#24364,#24365,#24366,
#24367,#24368,#24369,#24370,#24371,#24372,#24373,#24374,#24375,#24376,#24377,
#24378,#24379,#24380,#24381,#24382),(#24383,#24384,#24385,#24386,#24387,
#24388,#24389,#24390,#24391,#24392,#24393,#24394,#24395,#24396,#24397,#24398,
#24399,#24400,#24401,#24402,#24403,#24404,#24405,#24406,#24407,#24408,#24409,
#24410,#24411,#24412,#24413,#24414,#24415,#24416,#24417,#24418,#24419,#24420,
#24421,#24422,#24423,#24424,#24425,#24426,#24427,#24428,#24429,#24430,#24431,
#24432,#24433,#24434,#24435,#24436,#24437,#24438,#24439,#24440,#24441,#24442,
#24443,#24444,#24445,#24446,#24447,#24448,#24449,#24450,#24451,#24452,#24453,
#24454,#24455,#24456,#24457,#24458,#24459,#24460,#24461,#24462,#24463,#24464,
#24465,#24466,#24467,#24468,#24469),(#24470,#24471,#24472,#24473,#24474,
#24475,#24476,#24477,#24478,#24479,#24480,#24481,#24482,#24483,#24484,#24485,
#24486,#24487,#24488,#24489,#24490,#24491,#24492,#24493,#24494,#24495,#24496,
#24497,#24498,#24499,#24500,#24501,#24502,#24503,#24504,#24505,#24506,#24507,
#24508,#24509,#24510,#24511,#24512,#24513,#24514,#24515,#24516,#24517,#24518,
#24519,#24520,#24521,#24522,#24523,#24524,#24525,#24526,#24527,#24528,#24529,
#24530,#24531,#24532,#24533,#24534,#24535,#24536,#24537,#24538,#24539,#24540,
#24541,#24542,#24543,#24544,#24545,#24546,#24547,#24548,#24549,#24550,#24551,
#24552,#24553,#24554,#24555,#24556),(#24557,#24558,#24559,#24560,#24561,
#24562,#24563,#24564,#24565,#24566,#24567,#24568,#24569,#24570,#24571,#24572,
#24573,#24574,#24575,#24576,#24577,#24578,#24579,#24580,#24581,#24582,#24583,
#24584,#24585,#24586,#24587,#24588,#24589,#24590,#24591,#24592,#24593,#24594,
#24595,#24596,#24597,#24598,#24599,#24600,#24601,#24602,#24603,#24604,#24605,
#24606,#24607,#24608,#24609,#24610,#24611,#24612,#24613,#24614,#24615,#24616,
#24617,#24618,#24619,#24620,#24621,#24622,#24623,#24624,#24625,#24626,#24627,
#24628,#24629,#24630,#24631,#24632,#24633,#24634,#24635,#24636,#24637,#24638,
#24639,#24640,#24641,#24642,#24643),(#24644,#24645,#24646,#24647,#24648,
#24649,#24650,#24651,#24652,#24653,#24654,#24655,#24656,#24657,#24658,#24659,
#24660,#24661,#24662,#24663,#24664,#24665,#24666,#24667,#24668,#24669,#24670,
#24671,#24672,#24673,#24674,#24675,#24676,#24677,#24678,#24679,#24680,#24681,
#24682,#24683,#24684,#24685,#24686,#24687,#24688,#24689,#24690,#24691,#24692,
#24693,#24694,#24695,#24696,#24697,#24698,#24699,#24700,#24701,#24702,#24703,
#24704,#24705,#24706,#24707,#24708,#24709,#24710,#24711,#24712,#24713,#24714,
#24715,#24716,#24717,#24718,#24719,#24720,#24721,#24722,#24723,#24724,#24725,
#24726,#24727,#24728,#24729,#24730),(#24731,#24732,#24733,#24734,#24735,
#24736,#24737,#24738,#24739,#24740,#24741,#24742,#24743,#24744,#24745,#24746,
#24747,#24748,#24749,#24750,#24751,#24752,#24753,#24754,#24755,#24756,#24757,
#24758,#24759,#24760,#24761,#24762,#24763,#24764,#24765,#24766,#24767,#24768,
#24769,#24770,#24771,#24772,#24773,#24774,#24775,#24776,#24777,#24778,#24779,
#24780,#24781,#24782,#24783,#24784,#24785,#24786,#24787,#24788,#24789,#24790,
#24791,#24792,#24793,#24794,#24795,#24796,#24797,#24798,#24799,#24800,#24801,
#24802,#24803,#24804,#24805,#24806,#24807,#24808,#24809,#24810,#24811,#24812,
#24813,#24814,#24815,#24816,#24817),(#24818,#24819,#24820,#24821,#24822,
#24823,#24824,#24825,#24826,#24827,#24828,#24829,#24830,#24831,#24832,#24833,
#24834,#24835,#24836,#24837,#24838,#24839,#24840,#24841,#24842,#24843,#24844,
#24845,#24846,#24847,#24848,#24849,#24850,#24851,#24852,#24853,#24854,#24855,
#24856,#24857,#24858,#24859,#24860,#24861,#24862,#24863,#24864,#24865,#24866,
#24867,#24868,#24869,#24870,#24871,#24872,#24873,#24874,#24875,#24876,#24877,
#24878,#24879,#24880,#24881,#24882,#24883,#24884,#24885,#24886,#24887,#24888,
#24889,#24890,#24891,#24892,#24893,#24894,#24895,#24896,#24897,#24898,#24899,
#24900,#24901,#24902,#24903,#24904),(#24905,#24906,#24907,#24908,#24909,
#24910,#24911,#24912,#24913,#24914,#24915,#24916,#24917,#24918,#24919,#24920,
#24921,#24922,#24923,#24924,#24925,#24926,#24927,#24928,#24929,#24930,#24931,
#24932,#24933,#24934,#24935,#24936,#24937,#24938,#24939,#24940,#24941,#24942,
#24943,#24944,#24945,#24946,#24947,#24948,#24949,#24950,#24951,#24952,#24953,
#24954,#24955,#24956,#24957,#24958,#24959,#24960,#24961,#24962,#24963,#24964,
#24965,#24966,#24967,#24968,#24969,#24970,#24971,#24972,#24973,#24974,#24975,
#24976,#24977,#24978,#24979,#24980,#24981,#24982,#24983,#24984,#24985,#24986,
#24987,#24988,#24989,#24990,#24991),(#24992,#24993,#24994,#24995,#24996,
#24997,#24998,#24999,#25000,#25001,#25002,#25003,#25004,#25005,#25006,#25007,
#25008,#25009,#25010,#25011,#25012,#25013,#25014,#25015,#25016,#25017,#25018,
#25019,#25020,#25021,#25022,#25023,#25024,#25025,#25026,#25027,#25028,#25029,
#25030,#25031,#25032,#25033,#25034,#25035,#25036,#25037,#25038,#25039,#25040,
#25041,#25042,#25043,#25044,#25045,#25046,#25047,#25048,#25049,#25050,#25051,
#25052,#25053,#25054,#25055,#25056,#25057,#25058,#25059,#25060,#25061,#25062,
#25063,#25064,#25065,#25066,#25067,#25068,#25069,#25070,#25071,#25072,#25073,
#25074,#25075,#25076,#25077,#25078),(#25079,#25080,#25081,#25082,#25083,
#25084,#25085,#25086,#25087,#25088,#25089,#25090,#25091,#25092,#25093,#25094,
#25095,#25096,#25097,#25098,#25099,#25100,#25101,#25102,#25103,#25104,#25105,
#25106,#25107,#25108,#25109,#25110,#25111,#25112,#25113,#25114,#25115,#25116,
#25117,#25118,#25119,#25120,#25121,#25122,#25123,#25124,#25125,#25126,#25127,
#25128,#25129,#25130,#25131,#25132,#25133,#25134,#25135,#25136,#25137,#25138,
#25139,#25140,#25141,#25142,#25143,#25144,#25145,#25146,#25147,#25148,#25149,
#25150,#25151,#25152,#25153,#25154,#25155,#25156,#25157,#25158,#25159,#25160,
#25161,#25162,#25163,#25164,#25165),(#25166,#25167,#25168,#25169,#25170,
#25171,#25172,#25173,#25174,#25175,#25176,#25177,#25178,#25179,#25180,#25181,
#25182,#25183,#25184,#25185,#25186,#25187,#25188,#25189,#25190,#25191,#25192,
#25193,#25194,#25195,#25196,#25197,#25198,#25199,#25200,#25201,#25202,#25203,
#25204,#25205,#25206,#25207,#25208,#25209,#25210,#25211,#25212,#25213,#25214,
#25215,#25216,#25217,#25218,#25219,#25220,#25221,#25222,#25223,#25224,#25225,
#25226,#25227,#25228,#25229,#25230,#25231,#25232,#25233,#25234,#25235,#25236,
#25237,#25238,#25239,#25240,#25241,#25242,#25243,#25244,#25245,#25246,#25247,
#25248,#25249,#25250,#25251,#25252),(#25253,#25254,#25255,#25256,#25257,
#25258,#25259,#25260,#25261,#25262,#25263,#25264,#25265,#25266,#25267,#25268,
#25269,#25270,#25271,#25272,#25273,#25274,#25275,#25276,#25277,#25278,#25279,
#25280,#25281,#25282,#25283,#25284,#25285,#25286,#25287,#25288,#25289,#25290,
#25291,#25292,#25293,#25294,#25295,#25296,#25297,#25298,#25299,#25300,#25301,
#25302,#25303,#25304,#25305,#25306,#25307,#25308,#25309,#25310,#25311,#25312,
#25313,#25314,#25315,#25316,#25317,#25318,#25319,#25320,#25321,#25322,#25323,
#25324,#25325,#25326,#25327,#25328,#25329,#25330,#25331,#25332,#25333,#25334,
#25335,#25336,#25337,#25338,#25339)),.UNSPECIFIED.,.F.,.F.,.F.,(4,3,1,1,
3,4),(4,1,1,1,1,1,1,1,1,1,1,1,1,1,1,1,1,1,1,1,1,1,1,1,1,1,1,1,1,1,1,1,1,
1,1,1,1,1,1,1,1,1,1,1,1,1,1,1,1,1,1,1,1,1,1,1,1,1,1,1,1,1,1,1,1,1,1,1,1,
1,1,1,1,1,1,1,1,1,1,1,1,1,1,1,4),(-0.855237294951358,-0.838467936226788,
-0.119781133745207,0.359343401242513,0.838467936230234,0.85540498854205),
(32.7241439763348,33.2152755694897,33.7064071626446,34.1975387557996,34.6886703489545,
35.1798019421094,35.6709335352643,36.1620651284192,36.6531967215741,37.1443283147291,
37.635459907884,38.1265915010389,38.6177230941938,39.1088546873487,39.5999862805036,
40.0911178736586,40.5822494668135,41.0733810599684,41.5645126531233,42.0556442462782,
42.5467758394332,43.0379074325881,43.529039025743,44.0201706188979,44.5113022120528,
45.0024338052078,45.4935653983627,45.9846969915176,46.4758285846725,46.9669601778274,
47.4580917709823,47.9492233641373,48.4403549572922,48.9314865504471,49.422618143602,
49.9137497367569,50.4048813299118,50.8960129230668,51.3871445162217,51.8782761093766,
52.3694077025315,52.8605392956864,53.3516708888414,53.8428024819963,54.3339340751512,
54.8250656683061,55.316197261461,55.8073288546159,56.2984604477709,56.7895920409258,
57.2807236340807,57.7718552272356,58.2629868203905,58.7541184135455,59.2452500067004,
59.7363815998553,60.2275131930102,60.7186447861651,61.20977637932,61.700907972475,
62.1920395656299,62.6831711587848,63.1743027519397,63.6654343450946,64.1565659382495,
64.6476975314045,65.1388291245594,65.6299607177143,66.1210923108692,66.6122239040241,
67.1033554971791,67.594487090334,68.0856186834889,68.5767502766438,69.0678818697987,
69.5590134629536,70.0501450561086,70.5412766492635,71.0324082424184,71.5235398355733,
72.0146714287282,72.5058030218832,72.9969346150381,73.488066208193,73.9791978013479),
 .UNSPECIFIED.);
#156=B_SPLINE_SURFACE_WITH_KNOTS('',3,3,((#25346,#25347,#25348,#25349,#25350,
#25351,#25352,#25353,#25354,#25355,#25356,#25357,#25358,#25359,#25360,#25361,
#25362,#25363,#25364,#25365,#25366,#25367,#25368,#25369,#25370,#25371,#25372,
#25373,#25374,#25375,#25376,#25377,#25378,#25379,#25380,#25381,#25382,#25383,
#25384,#25385,#25386,#25387,#25388,#25389,#25390,#25391,#25392,#25393,#25394,
#25395,#25396,#25397,#25398,#25399,#25400,#25401,#25402,#25403,#25404,#25405,
#25406,#25407,#25408,#25409,#25410,#25411,#25412,#25413,#25414,#25415,#25416,
#25417,#25418,#25419,#25420,#25421,#25422,#25423,#25424,#25425,#25426,#25427,
#25428,#25429,#25430,#25431,#25432),(#25433,#25434,#25435,#25436,#25437,
#25438,#25439,#25440,#25441,#25442,#25443,#25444,#25445,#25446,#25447,#25448,
#25449,#25450,#25451,#25452,#25453,#25454,#25455,#25456,#25457,#25458,#25459,
#25460,#25461,#25462,#25463,#25464,#25465,#25466,#25467,#25468,#25469,#25470,
#25471,#25472,#25473,#25474,#25475,#25476,#25477,#25478,#25479,#25480,#25481,
#25482,#25483,#25484,#25485,#25486,#25487,#25488,#25489,#25490,#25491,#25492,
#25493,#25494,#25495,#25496,#25497,#25498,#25499,#25500,#25501,#25502,#25503,
#25504,#25505,#25506,#25507,#25508,#25509,#25510,#25511,#25512,#25513,#25514,
#25515,#25516,#25517,#25518,#25519),(#25520,#25521,#25522,#25523,#25524,
#25525,#25526,#25527,#25528,#25529,#25530,#25531,#25532,#25533,#25534,#25535,
#25536,#25537,#25538,#25539,#25540,#25541,#25542,#25543,#25544,#25545,#25546,
#25547,#25548,#25549,#25550,#25551,#25552,#25553,#25554,#25555,#25556,#25557,
#25558,#25559,#25560,#25561,#25562,#25563,#25564,#25565,#25566,#25567,#25568,
#25569,#25570,#25571,#25572,#25573,#25574,#25575,#25576,#25577,#25578,#25579,
#25580,#25581,#25582,#25583,#25584,#25585,#25586,#25587,#25588,#25589,#25590,
#25591,#25592,#25593,#25594,#25595,#25596,#25597,#25598,#25599,#25600,#25601,
#25602,#25603,#25604,#25605,#25606),(#25607,#25608,#25609,#25610,#25611,
#25612,#25613,#25614,#25615,#25616,#25617,#25618,#25619,#25620,#25621,#25622,
#25623,#25624,#25625,#25626,#25627,#25628,#25629,#25630,#25631,#25632,#25633,
#25634,#25635,#25636,#25637,#25638,#25639,#25640,#25641,#25642,#25643,#25644,
#25645,#25646,#25647,#25648,#25649,#25650,#25651,#25652,#25653,#25654,#25655,
#25656,#25657,#25658,#25659,#25660,#25661,#25662,#25663,#25664,#25665,#25666,
#25667,#25668,#25669,#25670,#25671,#25672,#25673,#25674,#25675,#25676,#25677,
#25678,#25679,#25680,#25681,#25682,#25683,#25684,#25685,#25686,#25687,#25688,
#25689,#25690,#25691,#25692,#25693),(#25694,#25695,#25696,#25697,#25698,
#25699,#25700,#25701,#25702,#25703,#25704,#25705,#25706,#25707,#25708,#25709,
#25710,#25711,#25712,#25713,#25714,#25715,#25716,#25717,#25718,#25719,#25720,
#25721,#25722,#25723,#25724,#25725,#25726,#25727,#25728,#25729,#25730,#25731,
#25732,#25733,#25734,#25735,#25736,#25737,#25738,#25739,#25740,#25741,#25742,
#25743,#25744,#25745,#25746,#25747,#25748,#25749,#25750,#25751,#25752,#25753,
#25754,#25755,#25756,#25757,#25758,#25759,#25760,#25761,#25762,#25763,#25764,
#25765,#25766,#25767,#25768,#25769,#25770,#25771,#25772,#25773,#25774,#25775,
#25776,#25777,#25778,#25779,#25780),(#25781,#25782,#25783,#25784,#25785,
#25786,#25787,#25788,#25789,#25790,#25791,#25792,#25793,#25794,#25795,#25796,
#25797,#25798,#25799,#25800,#25801,#25802,#25803,#25804,#25805,#25806,#25807,
#25808,#25809,#25810,#25811,#25812,#25813,#25814,#25815,#25816,#25817,#25818,
#25819,#25820,#25821,#25822,#25823,#25824,#25825,#25826,#25827,#25828,#25829,
#25830,#25831,#25832,#25833,#25834,#25835,#25836,#25837,#25838,#25839,#25840,
#25841,#25842,#25843,#25844,#25845,#25846,#25847,#25848,#25849,#25850,#25851,
#25852,#25853,#25854,#25855,#25856,#25857,#25858,#25859,#25860,#25861,#25862,
#25863,#25864,#25865,#25866,#25867),(#25868,#25869,#25870,#25871,#25872,
#25873,#25874,#25875,#25876,#25877,#25878,#25879,#25880,#25881,#25882,#25883,
#25884,#25885,#25886,#25887,#25888,#25889,#25890,#25891,#25892,#25893,#25894,
#25895,#25896,#25897,#25898,#25899,#25900,#25901,#25902,#25903,#25904,#25905,
#25906,#25907,#25908,#25909,#25910,#25911,#25912,#25913,#25914,#25915,#25916,
#25917,#25918,#25919,#25920,#25921,#25922,#25923,#25924,#25925,#25926,#25927,
#25928,#25929,#25930,#25931,#25932,#25933,#25934,#25935,#25936,#25937,#25938,
#25939,#25940,#25941,#25942,#25943,#25944,#25945,#25946,#25947,#25948,#25949,
#25950,#25951,#25952,#25953,#25954),(#25955,#25956,#25957,#25958,#25959,
#25960,#25961,#25962,#25963,#25964,#25965,#25966,#25967,#25968,#25969,#25970,
#25971,#25972,#25973,#25974,#25975,#25976,#25977,#25978,#25979,#25980,#25981,
#25982,#25983,#25984,#25985,#25986,#25987,#25988,#25989,#25990,#25991,#25992,
#25993,#25994,#25995,#25996,#25997,#25998,#25999,#26000,#26001,#26002,#26003,
#26004,#26005,#26006,#26007,#26008,#26009,#26010,#26011,#26012,#26013,#26014,
#26015,#26016,#26017,#26018,#26019,#26020,#26021,#26022,#26023,#26024,#26025,
#26026,#26027,#26028,#26029,#26030,#26031,#26032,#26033,#26034,#26035,#26036,
#26037,#26038,#26039,#26040,#26041),(#26042,#26043,#26044,#26045,#26046,
#26047,#26048,#26049,#26050,#26051,#26052,#26053,#26054,#26055,#26056,#26057,
#26058,#26059,#26060,#26061,#26062,#26063,#26064,#26065,#26066,#26067,#26068,
#26069,#26070,#26071,#26072,#26073,#26074,#26075,#26076,#26077,#26078,#26079,
#26080,#26081,#26082,#26083,#26084,#26085,#26086,#26087,#26088,#26089,#26090,
#26091,#26092,#26093,#26094,#26095,#26096,#26097,#26098,#26099,#26100,#26101,
#26102,#26103,#26104,#26105,#26106,#26107,#26108,#26109,#26110,#26111,#26112,
#26113,#26114,#26115,#26116,#26117,#26118,#26119,#26120,#26121,#26122,#26123,
#26124,#26125,#26126,#26127,#26128),(#26129,#26130,#26131,#26132,#26133,
#26134,#26135,#26136,#26137,#26138,#26139,#26140,#26141,#26142,#26143,#26144,
#26145,#26146,#26147,#26148,#26149,#26150,#26151,#26152,#26153,#26154,#26155,
#26156,#26157,#26158,#26159,#26160,#26161,#26162,#26163,#26164,#26165,#26166,
#26167,#26168,#26169,#26170,#26171,#26172,#26173,#26174,#26175,#26176,#26177,
#26178,#26179,#26180,#26181,#26182,#26183,#26184,#26185,#26186,#26187,#26188,
#26189,#26190,#26191,#26192,#26193,#26194,#26195,#26196,#26197,#26198,#26199,
#26200,#26201,#26202,#26203,#26204,#26205,#26206,#26207,#26208,#26209,#26210,
#26211,#26212,#26213,#26214,#26215),(#26216,#26217,#26218,#26219,#26220,
#26221,#26222,#26223,#26224,#26225,#26226,#26227,#26228,#26229,#26230,#26231,
#26232,#26233,#26234,#26235,#26236,#26237,#26238,#26239,#26240,#26241,#26242,
#26243,#26244,#26245,#26246,#26247,#26248,#26249,#26250,#26251,#26252,#26253,
#26254,#26255,#26256,#26257,#26258,#26259,#26260,#26261,#26262,#26263,#26264,
#26265,#26266,#26267,#26268,#26269,#26270,#26271,#26272,#26273,#26274,#26275,
#26276,#26277,#26278,#26279,#26280,#26281,#26282,#26283,#26284,#26285,#26286,
#26287,#26288,#26289,#26290,#26291,#26292,#26293,#26294,#26295,#26296,#26297,
#26298,#26299,#26300,#26301,#26302),(#26303,#26304,#26305,#26306,#26307,
#26308,#26309,#26310,#26311,#26312,#26313,#26314,#26315,#26316,#26317,#26318,
#26319,#26320,#26321,#26322,#26323,#26324,#26325,#26326,#26327,#26328,#26329,
#26330,#26331,#26332,#26333,#26334,#26335,#26336,#26337,#26338,#26339,#26340,
#26341,#26342,#26343,#26344,#26345,#26346,#26347,#26348,#26349,#26350,#26351,
#26352,#26353,#26354,#26355,#26356,#26357,#26358,#26359,#26360,#26361,#26362,
#26363,#26364,#26365,#26366,#26367,#26368,#26369,#26370,#26371,#26372,#26373,
#26374,#26375,#26376,#26377,#26378,#26379,#26380,#26381,#26382,#26383,#26384,
#26385,#26386,#26387,#26388,#26389)),.UNSPECIFIED.,.F.,.F.,.F.,(4,3,1,1,
3,4),(4,1,1,1,1,1,1,1,1,1,1,1,1,1,1,1,1,1,1,1,1,1,1,1,1,1,1,1,1,1,1,1,1,
1,1,1,1,1,1,1,1,1,1,1,1,1,1,1,1,1,1,1,1,1,1,1,1,1,1,1,1,1,1,1,1,1,1,1,1,
1,1,1,1,1,1,1,1,1,1,1,1,1,1,1,4),(-0.855237294951358,-0.838467936226788,
-0.119781133745207,0.359343401242513,0.838467936230234,0.85540498854205),
(32.7241439763348,33.2152755694897,33.7064071626446,34.1975387557996,34.6886703489545,
35.1798019421094,35.6709335352643,36.1620651284192,36.6531967215741,37.1443283147291,
37.635459907884,38.1265915010389,38.6177230941938,39.1088546873487,39.5999862805036,
40.0911178736586,40.5822494668135,41.0733810599684,41.5645126531233,42.0556442462782,
42.5467758394332,43.0379074325881,43.529039025743,44.0201706188979,44.5113022120528,
45.0024338052078,45.4935653983627,45.9846969915176,46.4758285846725,46.9669601778274,
47.4580917709823,47.9492233641373,48.4403549572922,48.9314865504471,49.422618143602,
49.9137497367569,50.4048813299118,50.8960129230668,51.3871445162217,51.8782761093766,
52.3694077025315,52.8605392956864,53.3516708888414,53.8428024819963,54.3339340751512,
54.8250656683061,55.316197261461,55.8073288546159,56.2984604477709,56.7895920409258,
57.2807236340807,57.7718552272356,58.2629868203905,58.7541184135455,59.2452500067004,
59.7363815998553,60.2275131930102,60.7186447861651,61.20977637932,61.700907972475,
62.1920395656299,62.6831711587848,63.1743027519397,63.6654343450946,64.1565659382495,
64.6476975314045,65.1388291245594,65.6299607177143,66.1210923108692,66.6122239040241,
67.1033554971791,67.594487090334,68.0856186834889,68.5767502766438,69.0678818697987,
69.5590134629536,70.0501450561086,70.5412766492635,71.0324082424184,71.5235398355733,
72.0146714287282,72.5058030218832,72.9969346150381,73.488066208193,73.9791978013479),
 .UNSPECIFIED.);
#157=B_SPLINE_SURFACE_WITH_KNOTS('',3,3,((#26416,#26417,#26418,#26419,#26420,
#26421,#26422,#26423,#26424,#26425,#26426,#26427,#26428,#26429,#26430,#26431,
#26432,#26433,#26434,#26435,#26436,#26437,#26438,#26439,#26440,#26441,#26442,
#26443,#26444,#26445,#26446,#26447,#26448,#26449,#26450,#26451,#26452,#26453,
#26454,#26455,#26456,#26457,#26458,#26459,#26460,#26461,#26462,#26463,#26464,
#26465,#26466,#26467,#26468,#26469,#26470,#26471,#26472,#26473,#26474,#26475,
#26476,#26477,#26478,#26479,#26480,#26481,#26482,#26483,#26484,#26485,#26486,
#26487,#26488,#26489,#26490,#26491,#26492,#26493,#26494,#26495,#26496,#26497,
#26498,#26499,#26500,#26501,#26502),(#26503,#26504,#26505,#26506,#26507,
#26508,#26509,#26510,#26511,#26512,#26513,#26514,#26515,#26516,#26517,#26518,
#26519,#26520,#26521,#26522,#26523,#26524,#26525,#26526,#26527,#26528,#26529,
#26530,#26531,#26532,#26533,#26534,#26535,#26536,#26537,#26538,#26539,#26540,
#26541,#26542,#26543,#26544,#26545,#26546,#26547,#26548,#26549,#26550,#26551,
#26552,#26553,#26554,#26555,#26556,#26557,#26558,#26559,#26560,#26561,#26562,
#26563,#26564,#26565,#26566,#26567,#26568,#26569,#26570,#26571,#26572,#26573,
#26574,#26575,#26576,#26577,#26578,#26579,#26580,#26581,#26582,#26583,#26584,
#26585,#26586,#26587,#26588,#26589),(#26590,#26591,#26592,#26593,#26594,
#26595,#26596,#26597,#26598,#26599,#26600,#26601,#26602,#26603,#26604,#26605,
#26606,#26607,#26608,#26609,#26610,#26611,#26612,#26613,#26614,#26615,#26616,
#26617,#26618,#26619,#26620,#26621,#26622,#26623,#26624,#26625,#26626,#26627,
#26628,#26629,#26630,#26631,#26632,#26633,#26634,#26635,#26636,#26637,#26638,
#26639,#26640,#26641,#26642,#26643,#26644,#26645,#26646,#26647,#26648,#26649,
#26650,#26651,#26652,#26653,#26654,#26655,#26656,#26657,#26658,#26659,#26660,
#26661,#26662,#26663,#26664,#26665,#26666,#26667,#26668,#26669,#26670,#26671,
#26672,#26673,#26674,#26675,#26676),(#26677,#26678,#26679,#26680,#26681,
#26682,#26683,#26684,#26685,#26686,#26687,#26688,#26689,#26690,#26691,#26692,
#26693,#26694,#26695,#26696,#26697,#26698,#26699,#26700,#26701,#26702,#26703,
#26704,#26705,#26706,#26707,#26708,#26709,#26710,#26711,#26712,#26713,#26714,
#26715,#26716,#26717,#26718,#26719,#26720,#26721,#26722,#26723,#26724,#26725,
#26726,#26727,#26728,#26729,#26730,#26731,#26732,#26733,#26734,#26735,#26736,
#26737,#26738,#26739,#26740,#26741,#26742,#26743,#26744,#26745,#26746,#26747,
#26748,#26749,#26750,#26751,#26752,#26753,#26754,#26755,#26756,#26757,#26758,
#26759,#26760,#26761,#26762,#26763),(#26764,#26765,#26766,#26767,#26768,
#26769,#26770,#26771,#26772,#26773,#26774,#26775,#26776,#26777,#26778,#26779,
#26780,#26781,#26782,#26783,#26784,#26785,#26786,#26787,#26788,#26789,#26790,
#26791,#26792,#26793,#26794,#26795,#26796,#26797,#26798,#26799,#26800,#26801,
#26802,#26803,#26804,#26805,#26806,#26807,#26808,#26809,#26810,#26811,#26812,
#26813,#26814,#26815,#26816,#26817,#26818,#26819,#26820,#26821,#26822,#26823,
#26824,#26825,#26826,#26827,#26828,#26829,#26830,#26831,#26832,#26833,#26834,
#26835,#26836,#26837,#26838,#26839,#26840,#26841,#26842,#26843,#26844,#26845,
#26846,#26847,#26848,#26849,#26850),(#26851,#26852,#26853,#26854,#26855,
#26856,#26857,#26858,#26859,#26860,#26861,#26862,#26863,#26864,#26865,#26866,
#26867,#26868,#26869,#26870,#26871,#26872,#26873,#26874,#26875,#26876,#26877,
#26878,#26879,#26880,#26881,#26882,#26883,#26884,#26885,#26886,#26887,#26888,
#26889,#26890,#26891,#26892,#26893,#26894,#26895,#26896,#26897,#26898,#26899,
#26900,#26901,#26902,#26903,#26904,#26905,#26906,#26907,#26908,#26909,#26910,
#26911,#26912,#26913,#26914,#26915,#26916,#26917,#26918,#26919,#26920,#26921,
#26922,#26923,#26924,#26925,#26926,#26927,#26928,#26929,#26930,#26931,#26932,
#26933,#26934,#26935,#26936,#26937),(#26938,#26939,#26940,#26941,#26942,
#26943,#26944,#26945,#26946,#26947,#26948,#26949,#26950,#26951,#26952,#26953,
#26954,#26955,#26956,#26957,#26958,#26959,#26960,#26961,#26962,#26963,#26964,
#26965,#26966,#26967,#26968,#26969,#26970,#26971,#26972,#26973,#26974,#26975,
#26976,#26977,#26978,#26979,#26980,#26981,#26982,#26983,#26984,#26985,#26986,
#26987,#26988,#26989,#26990,#26991,#26992,#26993,#26994,#26995,#26996,#26997,
#26998,#26999,#27000,#27001,#27002,#27003,#27004,#27005,#27006,#27007,#27008,
#27009,#27010,#27011,#27012,#27013,#27014,#27015,#27016,#27017,#27018,#27019,
#27020,#27021,#27022,#27023,#27024),(#27025,#27026,#27027,#27028,#27029,
#27030,#27031,#27032,#27033,#27034,#27035,#27036,#27037,#27038,#27039,#27040,
#27041,#27042,#27043,#27044,#27045,#27046,#27047,#27048,#27049,#27050,#27051,
#27052,#27053,#27054,#27055,#27056,#27057,#27058,#27059,#27060,#27061,#27062,
#27063,#27064,#27065,#27066,#27067,#27068,#27069,#27070,#27071,#27072,#27073,
#27074,#27075,#27076,#27077,#27078,#27079,#27080,#27081,#27082,#27083,#27084,
#27085,#27086,#27087,#27088,#27089,#27090,#27091,#27092,#27093,#27094,#27095,
#27096,#27097,#27098,#27099,#27100,#27101,#27102,#27103,#27104,#27105,#27106,
#27107,#27108,#27109,#27110,#27111),(#27112,#27113,#27114,#27115,#27116,
#27117,#27118,#27119,#27120,#27121,#27122,#27123,#27124,#27125,#27126,#27127,
#27128,#27129,#27130,#27131,#27132,#27133,#27134,#27135,#27136,#27137,#27138,
#27139,#27140,#27141,#27142,#27143,#27144,#27145,#27146,#27147,#27148,#27149,
#27150,#27151,#27152,#27153,#27154,#27155,#27156,#27157,#27158,#27159,#27160,
#27161,#27162,#27163,#27164,#27165,#27166,#27167,#27168,#27169,#27170,#27171,
#27172,#27173,#27174,#27175,#27176,#27177,#27178,#27179,#27180,#27181,#27182,
#27183,#27184,#27185,#27186,#27187,#27188,#27189,#27190,#27191,#27192,#27193,
#27194,#27195,#27196,#27197,#27198),(#27199,#27200,#27201,#27202,#27203,
#27204,#27205,#27206,#27207,#27208,#27209,#27210,#27211,#27212,#27213,#27214,
#27215,#27216,#27217,#27218,#27219,#27220,#27221,#27222,#27223,#27224,#27225,
#27226,#27227,#27228,#27229,#27230,#27231,#27232,#27233,#27234,#27235,#27236,
#27237,#27238,#27239,#27240,#27241,#27242,#27243,#27244,#27245,#27246,#27247,
#27248,#27249,#27250,#27251,#27252,#27253,#27254,#27255,#27256,#27257,#27258,
#27259,#27260,#27261,#27262,#27263,#27264,#27265,#27266,#27267,#27268,#27269,
#27270,#27271,#27272,#27273,#27274,#27275,#27276,#27277,#27278,#27279,#27280,
#27281,#27282,#27283,#27284,#27285),(#27286,#27287,#27288,#27289,#27290,
#27291,#27292,#27293,#27294,#27295,#27296,#27297,#27298,#27299,#27300,#27301,
#27302,#27303,#27304,#27305,#27306,#27307,#27308,#27309,#27310,#27311,#27312,
#27313,#27314,#27315,#27316,#27317,#27318,#27319,#27320,#27321,#27322,#27323,
#27324,#27325,#27326,#27327,#27328,#27329,#27330,#27331,#27332,#27333,#27334,
#27335,#27336,#27337,#27338,#27339,#27340,#27341,#27342,#27343,#27344,#27345,
#27346,#27347,#27348,#27349,#27350,#27351,#27352,#27353,#27354,#27355,#27356,
#27357,#27358,#27359,#27360,#27361,#27362,#27363,#27364,#27365,#27366,#27367,
#27368,#27369,#27370,#27371,#27372),(#27373,#27374,#27375,#27376,#27377,
#27378,#27379,#27380,#27381,#27382,#27383,#27384,#27385,#27386,#27387,#27388,
#27389,#27390,#27391,#27392,#27393,#27394,#27395,#27396,#27397,#27398,#27399,
#27400,#27401,#27402,#27403,#27404,#27405,#27406,#27407,#27408,#27409,#27410,
#27411,#27412,#27413,#27414,#27415,#27416,#27417,#27418,#27419,#27420,#27421,
#27422,#27423,#27424,#27425,#27426,#27427,#27428,#27429,#27430,#27431,#27432,
#27433,#27434,#27435,#27436,#27437,#27438,#27439,#27440,#27441,#27442,#27443,
#27444,#27445,#27446,#27447,#27448,#27449,#27450,#27451,#27452,#27453,#27454,
#27455,#27456,#27457,#27458,#27459)),.UNSPECIFIED.,.F.,.F.,.F.,(4,3,1,1,
3,4),(4,1,1,1,1,1,1,1,1,1,1,1,1,1,1,1,1,1,1,1,1,1,1,1,1,1,1,1,1,1,1,1,1,
1,1,1,1,1,1,1,1,1,1,1,1,1,1,1,1,1,1,1,1,1,1,1,1,1,1,1,1,1,1,1,1,1,1,1,1,
1,1,1,1,1,1,1,1,1,1,1,1,1,1,1,4),(-0.855237294951358,-0.838467936226788,
-0.119781133745207,0.359343401242513,0.838467936230234,0.85540498854205),
(32.7241439763348,33.2152755694897,33.7064071626446,34.1975387557996,34.6886703489545,
35.1798019421094,35.6709335352643,36.1620651284192,36.6531967215741,37.1443283147291,
37.635459907884,38.1265915010389,38.6177230941938,39.1088546873487,39.5999862805036,
40.0911178736586,40.5822494668135,41.0733810599684,41.5645126531233,42.0556442462782,
42.5467758394332,43.0379074325881,43.529039025743,44.0201706188979,44.5113022120528,
45.0024338052078,45.4935653983627,45.9846969915176,46.4758285846725,46.9669601778274,
47.4580917709823,47.9492233641373,48.4403549572922,48.9314865504471,49.422618143602,
49.9137497367569,50.4048813299118,50.8960129230668,51.3871445162217,51.8782761093766,
52.3694077025315,52.8605392956864,53.3516708888414,53.8428024819963,54.3339340751512,
54.8250656683061,55.316197261461,55.8073288546159,56.2984604477709,56.7895920409258,
57.2807236340807,57.7718552272356,58.2629868203905,58.7541184135455,59.2452500067004,
59.7363815998553,60.2275131930102,60.7186447861651,61.20977637932,61.700907972475,
62.1920395656299,62.6831711587848,63.1743027519397,63.6654343450946,64.1565659382495,
64.6476975314045,65.1388291245594,65.6299607177143,66.1210923108692,66.6122239040241,
67.1033554971791,67.594487090334,68.0856186834889,68.5767502766438,69.0678818697987,
69.5590134629536,70.0501450561086,70.5412766492635,71.0324082424184,71.5235398355733,
72.0146714287282,72.5058030218832,72.9969346150381,73.488066208193,73.9791978013479),
 .UNSPECIFIED.);
#158=B_SPLINE_SURFACE_WITH_KNOTS('',3,3,((#27498,#27499,#27500,#27501,#27502,
#27503,#27504,#27505,#27506,#27507,#27508,#27509,#27510,#27511,#27512,#27513,
#27514,#27515,#27516,#27517,#27518,#27519,#27520,#27521,#27522,#27523,#27524,
#27525,#27526,#27527,#27528,#27529,#27530,#27531,#27532,#27533,#27534,#27535,
#27536,#27537,#27538,#27539,#27540,#27541,#27542,#27543,#27544,#27545,#27546,
#27547,#27548,#27549,#27550,#27551,#27552,#27553,#27554,#27555,#27556,#27557,
#27558,#27559,#27560,#27561,#27562,#27563,#27564,#27565,#27566,#27567,#27568,
#27569,#27570,#27571,#27572,#27573,#27574,#27575,#27576,#27577,#27578,#27579,
#27580,#27581,#27582,#27583,#27584),(#27585,#27586,#27587,#27588,#27589,
#27590,#27591,#27592,#27593,#27594,#27595,#27596,#27597,#27598,#27599,#27600,
#27601,#27602,#27603,#27604,#27605,#27606,#27607,#27608,#27609,#27610,#27611,
#27612,#27613,#27614,#27615,#27616,#27617,#27618,#27619,#27620,#27621,#27622,
#27623,#27624,#27625,#27626,#27627,#27628,#27629,#27630,#27631,#27632,#27633,
#27634,#27635,#27636,#27637,#27638,#27639,#27640,#27641,#27642,#27643,#27644,
#27645,#27646,#27647,#27648,#27649,#27650,#27651,#27652,#27653,#27654,#27655,
#27656,#27657,#27658,#27659,#27660,#27661,#27662,#27663,#27664,#27665,#27666,
#27667,#27668,#27669,#27670,#27671),(#27672,#27673,#27674,#27675,#27676,
#27677,#27678,#27679,#27680,#27681,#27682,#27683,#27684,#27685,#27686,#27687,
#27688,#27689,#27690,#27691,#27692,#27693,#27694,#27695,#27696,#27697,#27698,
#27699,#27700,#27701,#27702,#27703,#27704,#27705,#27706,#27707,#27708,#27709,
#27710,#27711,#27712,#27713,#27714,#27715,#27716,#27717,#27718,#27719,#27720,
#27721,#27722,#27723,#27724,#27725,#27726,#27727,#27728,#27729,#27730,#27731,
#27732,#27733,#27734,#27735,#27736,#27737,#27738,#27739,#27740,#27741,#27742,
#27743,#27744,#27745,#27746,#27747,#27748,#27749,#27750,#27751,#27752,#27753,
#27754,#27755,#27756,#27757,#27758),(#27759,#27760,#27761,#27762,#27763,
#27764,#27765,#27766,#27767,#27768,#27769,#27770,#27771,#27772,#27773,#27774,
#27775,#27776,#27777,#27778,#27779,#27780,#27781,#27782,#27783,#27784,#27785,
#27786,#27787,#27788,#27789,#27790,#27791,#27792,#27793,#27794,#27795,#27796,
#27797,#27798,#27799,#27800,#27801,#27802,#27803,#27804,#27805,#27806,#27807,
#27808,#27809,#27810,#27811,#27812,#27813,#27814,#27815,#27816,#27817,#27818,
#27819,#27820,#27821,#27822,#27823,#27824,#27825,#27826,#27827,#27828,#27829,
#27830,#27831,#27832,#27833,#27834,#27835,#27836,#27837,#27838,#27839,#27840,
#27841,#27842,#27843,#27844,#27845),(#27846,#27847,#27848,#27849,#27850,
#27851,#27852,#27853,#27854,#27855,#27856,#27857,#27858,#27859,#27860,#27861,
#27862,#27863,#27864,#27865,#27866,#27867,#27868,#27869,#27870,#27871,#27872,
#27873,#27874,#27875,#27876,#27877,#27878,#27879,#27880,#27881,#27882,#27883,
#27884,#27885,#27886,#27887,#27888,#27889,#27890,#27891,#27892,#27893,#27894,
#27895,#27896,#27897,#27898,#27899,#27900,#27901,#27902,#27903,#27904,#27905,
#27906,#27907,#27908,#27909,#27910,#27911,#27912,#27913,#27914,#27915,#27916,
#27917,#27918,#27919,#27920,#27921,#27922,#27923,#27924,#27925,#27926,#27927,
#27928,#27929,#27930,#27931,#27932),(#27933,#27934,#27935,#27936,#27937,
#27938,#27939,#27940,#27941,#27942,#27943,#27944,#27945,#27946,#27947,#27948,
#27949,#27950,#27951,#27952,#27953,#27954,#27955,#27956,#27957,#27958,#27959,
#27960,#27961,#27962,#27963,#27964,#27965,#27966,#27967,#27968,#27969,#27970,
#27971,#27972,#27973,#27974,#27975,#27976,#27977,#27978,#27979,#27980,#27981,
#27982,#27983,#27984,#27985,#27986,#27987,#27988,#27989,#27990,#27991,#27992,
#27993,#27994,#27995,#27996,#27997,#27998,#27999,#28000,#28001,#28002,#28003,
#28004,#28005,#28006,#28007,#28008,#28009,#28010,#28011,#28012,#28013,#28014,
#28015,#28016,#28017,#28018,#28019),(#28020,#28021,#28022,#28023,#28024,
#28025,#28026,#28027,#28028,#28029,#28030,#28031,#28032,#28033,#28034,#28035,
#28036,#28037,#28038,#28039,#28040,#28041,#28042,#28043,#28044,#28045,#28046,
#28047,#28048,#28049,#28050,#28051,#28052,#28053,#28054,#28055,#28056,#28057,
#28058,#28059,#28060,#28061,#28062,#28063,#28064,#28065,#28066,#28067,#28068,
#28069,#28070,#28071,#28072,#28073,#28074,#28075,#28076,#28077,#28078,#28079,
#28080,#28081,#28082,#28083,#28084,#28085,#28086,#28087,#28088,#28089,#28090,
#28091,#28092,#28093,#28094,#28095,#28096,#28097,#28098,#28099,#28100,#28101,
#28102,#28103,#28104,#28105,#28106),(#28107,#28108,#28109,#28110,#28111,
#28112,#28113,#28114,#28115,#28116,#28117,#28118,#28119,#28120,#28121,#28122,
#28123,#28124,#28125,#28126,#28127,#28128,#28129,#28130,#28131,#28132,#28133,
#28134,#28135,#28136,#28137,#28138,#28139,#28140,#28141,#28142,#28143,#28144,
#28145,#28146,#28147,#28148,#28149,#28150,#28151,#28152,#28153,#28154,#28155,
#28156,#28157,#28158,#28159,#28160,#28161,#28162,#28163,#28164,#28165,#28166,
#28167,#28168,#28169,#28170,#28171,#28172,#28173,#28174,#28175,#28176,#28177,
#28178,#28179,#28180,#28181,#28182,#28183,#28184,#28185,#28186,#28187,#28188,
#28189,#28190,#28191,#28192,#28193),(#28194,#28195,#28196,#28197,#28198,
#28199,#28200,#28201,#28202,#28203,#28204,#28205,#28206,#28207,#28208,#28209,
#28210,#28211,#28212,#28213,#28214,#28215,#28216,#28217,#28218,#28219,#28220,
#28221,#28222,#28223,#28224,#28225,#28226,#28227,#28228,#28229,#28230,#28231,
#28232,#28233,#28234,#28235,#28236,#28237,#28238,#28239,#28240,#28241,#28242,
#28243,#28244,#28245,#28246,#28247,#28248,#28249,#28250,#28251,#28252,#28253,
#28254,#28255,#28256,#28257,#28258,#28259,#28260,#28261,#28262,#28263,#28264,
#28265,#28266,#28267,#28268,#28269,#28270,#28271,#28272,#28273,#28274,#28275,
#28276,#28277,#28278,#28279,#28280),(#28281,#28282,#28283,#28284,#28285,
#28286,#28287,#28288,#28289,#28290,#28291,#28292,#28293,#28294,#28295,#28296,
#28297,#28298,#28299,#28300,#28301,#28302,#28303,#28304,#28305,#28306,#28307,
#28308,#28309,#28310,#28311,#28312,#28313,#28314,#28315,#28316,#28317,#28318,
#28319,#28320,#28321,#28322,#28323,#28324,#28325,#28326,#28327,#28328,#28329,
#28330,#28331,#28332,#28333,#28334,#28335,#28336,#28337,#28338,#28339,#28340,
#28341,#28342,#28343,#28344,#28345,#28346,#28347,#28348,#28349,#28350,#28351,
#28352,#28353,#28354,#28355,#28356,#28357,#28358,#28359,#28360,#28361,#28362,
#28363,#28364,#28365,#28366,#28367),(#28368,#28369,#28370,#28371,#28372,
#28373,#28374,#28375,#28376,#28377,#28378,#28379,#28380,#28381,#28382,#28383,
#28384,#28385,#28386,#28387,#28388,#28389,#28390,#28391,#28392,#28393,#28394,
#28395,#28396,#28397,#28398,#28399,#28400,#28401,#28402,#28403,#28404,#28405,
#28406,#28407,#28408,#28409,#28410,#28411,#28412,#28413,#28414,#28415,#28416,
#28417,#28418,#28419,#28420,#28421,#28422,#28423,#28424,#28425,#28426,#28427,
#28428,#28429,#28430,#28431,#28432,#28433,#28434,#28435,#28436,#28437,#28438,
#28439,#28440,#28441,#28442,#28443,#28444,#28445,#28446,#28447,#28448,#28449,
#28450,#28451,#28452,#28453,#28454),(#28455,#28456,#28457,#28458,#28459,
#28460,#28461,#28462,#28463,#28464,#28465,#28466,#28467,#28468,#28469,#28470,
#28471,#28472,#28473,#28474,#28475,#28476,#28477,#28478,#28479,#28480,#28481,
#28482,#28483,#28484,#28485,#28486,#28487,#28488,#28489,#28490,#28491,#28492,
#28493,#28494,#28495,#28496,#28497,#28498,#28499,#28500,#28501,#28502,#28503,
#28504,#28505,#28506,#28507,#28508,#28509,#28510,#28511,#28512,#28513,#28514,
#28515,#28516,#28517,#28518,#28519,#28520,#28521,#28522,#28523,#28524,#28525,
#28526,#28527,#28528,#28529,#28530,#28531,#28532,#28533,#28534,#28535,#28536,
#28537,#28538,#28539,#28540,#28541)),.UNSPECIFIED.,.F.,.F.,.F.,(4,3,1,1,
3,4),(4,1,1,1,1,1,1,1,1,1,1,1,1,1,1,1,1,1,1,1,1,1,1,1,1,1,1,1,1,1,1,1,1,
1,1,1,1,1,1,1,1,1,1,1,1,1,1,1,1,1,1,1,1,1,1,1,1,1,1,1,1,1,1,1,1,1,1,1,1,
1,1,1,1,1,1,1,1,1,1,1,1,1,1,1,4),(-0.855237294951358,-0.838467936226788,
-0.119781133745207,0.359343401242513,0.838467936230234,0.85540498854205),
(32.7241439763348,33.2152755694897,33.7064071626446,34.1975387557996,34.6886703489545,
35.1798019421094,35.6709335352643,36.1620651284192,36.6531967215741,37.1443283147291,
37.635459907884,38.1265915010389,38.6177230941938,39.1088546873487,39.5999862805036,
40.0911178736586,40.5822494668135,41.0733810599684,41.5645126531233,42.0556442462782,
42.5467758394332,43.0379074325881,43.529039025743,44.0201706188979,44.5113022120528,
45.0024338052078,45.4935653983627,45.9846969915176,46.4758285846725,46.9669601778274,
47.4580917709823,47.9492233641373,48.4403549572922,48.9314865504471,49.422618143602,
49.9137497367569,50.4048813299118,50.8960129230668,51.3871445162217,51.8782761093766,
52.3694077025315,52.8605392956864,53.3516708888414,53.8428024819963,54.3339340751512,
54.8250656683061,55.316197261461,55.8073288546159,56.2984604477709,56.7895920409258,
57.2807236340807,57.7718552272356,58.2629868203905,58.7541184135455,59.2452500067004,
59.7363815998553,60.2275131930102,60.7186447861651,61.20977637932,61.700907972475,
62.1920395656299,62.6831711587848,63.1743027519397,63.6654343450946,64.1565659382495,
64.6476975314045,65.1388291245594,65.6299607177143,66.1210923108692,66.6122239040241,
67.1033554971791,67.594487090334,68.0856186834889,68.5767502766438,69.0678818697987,
69.5590134629536,70.0501450561086,70.5412766492635,71.0324082424184,71.5235398355733,
72.0146714287282,72.5058030218832,72.9969346150381,73.488066208193,73.9791978013479),
 .UNSPECIFIED.);
#159=B_SPLINE_SURFACE_WITH_KNOTS('',3,3,((#29023,#29024,#29025,#29026,#29027,
#29028,#29029,#29030,#29031,#29032,#29033,#29034,#29035,#29036,#29037,#29038,
#29039,#29040,#29041,#29042,#29043,#29044,#29045,#29046,#29047,#29048,#29049,
#29050,#29051,#29052,#29053,#29054,#29055,#29056,#29057,#29058,#29059,#29060,
#29061,#29062,#29063,#29064,#29065,#29066,#29067,#29068,#29069,#29070,#29071,
#29072,#29073,#29074,#29075,#29076,#29077,#29078,#29079,#29080,#29081,#29082,
#29083,#29084,#29085,#29086,#29087,#29088,#29089,#29090,#29091,#29092,#29093,
#29094,#29095,#29096,#29097,#29098,#29099,#29100,#29101,#29102,#29103,#29104,
#29105,#29106,#29107,#29108,#29109),(#29110,#29111,#29112,#29113,#29114,
#29115,#29116,#29117,#29118,#29119,#29120,#29121,#29122,#29123,#29124,#29125,
#29126,#29127,#29128,#29129,#29130,#29131,#29132,#29133,#29134,#29135,#29136,
#29137,#29138,#29139,#29140,#29141,#29142,#29143,#29144,#29145,#29146,#29147,
#29148,#29149,#29150,#29151,#29152,#29153,#29154,#29155,#29156,#29157,#29158,
#29159,#29160,#29161,#29162,#29163,#29164,#29165,#29166,#29167,#29168,#29169,
#29170,#29171,#29172,#29173,#29174,#29175,#29176,#29177,#29178,#29179,#29180,
#29181,#29182,#29183,#29184,#29185,#29186,#29187,#29188,#29189,#29190,#29191,
#29192,#29193,#29194,#29195,#29196),(#29197,#29198,#29199,#29200,#29201,
#29202,#29203,#29204,#29205,#29206,#29207,#29208,#29209,#29210,#29211,#29212,
#29213,#29214,#29215,#29216,#29217,#29218,#29219,#29220,#29221,#29222,#29223,
#29224,#29225,#29226,#29227,#29228,#29229,#29230,#29231,#29232,#29233,#29234,
#29235,#29236,#29237,#29238,#29239,#29240,#29241,#29242,#29243,#29244,#29245,
#29246,#29247,#29248,#29249,#29250,#29251,#29252,#29253,#29254,#29255,#29256,
#29257,#29258,#29259,#29260,#29261,#29262,#29263,#29264,#29265,#29266,#29267,
#29268,#29269,#29270,#29271,#29272,#29273,#29274,#29275,#29276,#29277,#29278,
#29279,#29280,#29281,#29282,#29283),(#29284,#29285,#29286,#29287,#29288,
#29289,#29290,#29291,#29292,#29293,#29294,#29295,#29296,#29297,#29298,#29299,
#29300,#29301,#29302,#29303,#29304,#29305,#29306,#29307,#29308,#29309,#29310,
#29311,#29312,#29313,#29314,#29315,#29316,#29317,#29318,#29319,#29320,#29321,
#29322,#29323,#29324,#29325,#29326,#29327,#29328,#29329,#29330,#29331,#29332,
#29333,#29334,#29335,#29336,#29337,#29338,#29339,#29340,#29341,#29342,#29343,
#29344,#29345,#29346,#29347,#29348,#29349,#29350,#29351,#29352,#29353,#29354,
#29355,#29356,#29357,#29358,#29359,#29360,#29361,#29362,#29363,#29364,#29365,
#29366,#29367,#29368,#29369,#29370),(#29371,#29372,#29373,#29374,#29375,
#29376,#29377,#29378,#29379,#29380,#29381,#29382,#29383,#29384,#29385,#29386,
#29387,#29388,#29389,#29390,#29391,#29392,#29393,#29394,#29395,#29396,#29397,
#29398,#29399,#29400,#29401,#29402,#29403,#29404,#29405,#29406,#29407,#29408,
#29409,#29410,#29411,#29412,#29413,#29414,#29415,#29416,#29417,#29418,#29419,
#29420,#29421,#29422,#29423,#29424,#29425,#29426,#29427,#29428,#29429,#29430,
#29431,#29432,#29433,#29434,#29435,#29436,#29437,#29438,#29439,#29440,#29441,
#29442,#29443,#29444,#29445,#29446,#29447,#29448,#29449,#29450,#29451,#29452,
#29453,#29454,#29455,#29456,#29457),(#29458,#29459,#29460,#29461,#29462,
#29463,#29464,#29465,#29466,#29467,#29468,#29469,#29470,#29471,#29472,#29473,
#29474,#29475,#29476,#29477,#29478,#29479,#29480,#29481,#29482,#29483,#29484,
#29485,#29486,#29487,#29488,#29489,#29490,#29491,#29492,#29493,#29494,#29495,
#29496,#29497,#29498,#29499,#29500,#29501,#29502,#29503,#29504,#29505,#29506,
#29507,#29508,#29509,#29510,#29511,#29512,#29513,#29514,#29515,#29516,#29517,
#29518,#29519,#29520,#29521,#29522,#29523,#29524,#29525,#29526,#29527,#29528,
#29529,#29530,#29531,#29532,#29533,#29534,#29535,#29536,#29537,#29538,#29539,
#29540,#29541,#29542,#29543,#29544),(#29545,#29546,#29547,#29548,#29549,
#29550,#29551,#29552,#29553,#29554,#29555,#29556,#29557,#29558,#29559,#29560,
#29561,#29562,#29563,#29564,#29565,#29566,#29567,#29568,#29569,#29570,#29571,
#29572,#29573,#29574,#29575,#29576,#29577,#29578,#29579,#29580,#29581,#29582,
#29583,#29584,#29585,#29586,#29587,#29588,#29589,#29590,#29591,#29592,#29593,
#29594,#29595,#29596,#29597,#29598,#29599,#29600,#29601,#29602,#29603,#29604,
#29605,#29606,#29607,#29608,#29609,#29610,#29611,#29612,#29613,#29614,#29615,
#29616,#29617,#29618,#29619,#29620,#29621,#29622,#29623,#29624,#29625,#29626,
#29627,#29628,#29629,#29630,#29631),(#29632,#29633,#29634,#29635,#29636,
#29637,#29638,#29639,#29640,#29641,#29642,#29643,#29644,#29645,#29646,#29647,
#29648,#29649,#29650,#29651,#29652,#29653,#29654,#29655,#29656,#29657,#29658,
#29659,#29660,#29661,#29662,#29663,#29664,#29665,#29666,#29667,#29668,#29669,
#29670,#29671,#29672,#29673,#29674,#29675,#29676,#29677,#29678,#29679,#29680,
#29681,#29682,#29683,#29684,#29685,#29686,#29687,#29688,#29689,#29690,#29691,
#29692,#29693,#29694,#29695,#29696,#29697,#29698,#29699,#29700,#29701,#29702,
#29703,#29704,#29705,#29706,#29707,#29708,#29709,#29710,#29711,#29712,#29713,
#29714,#29715,#29716,#29717,#29718),(#29719,#29720,#29721,#29722,#29723,
#29724,#29725,#29726,#29727,#29728,#29729,#29730,#29731,#29732,#29733,#29734,
#29735,#29736,#29737,#29738,#29739,#29740,#29741,#29742,#29743,#29744,#29745,
#29746,#29747,#29748,#29749,#29750,#29751,#29752,#29753,#29754,#29755,#29756,
#29757,#29758,#29759,#29760,#29761,#29762,#29763,#29764,#29765,#29766,#29767,
#29768,#29769,#29770,#29771,#29772,#29773,#29774,#29775,#29776,#29777,#29778,
#29779,#29780,#29781,#29782,#29783,#29784,#29785,#29786,#29787,#29788,#29789,
#29790,#29791,#29792,#29793,#29794,#29795,#29796,#29797,#29798,#29799,#29800,
#29801,#29802,#29803,#29804,#29805),(#29806,#29807,#29808,#29809,#29810,
#29811,#29812,#29813,#29814,#29815,#29816,#29817,#29818,#29819,#29820,#29821,
#29822,#29823,#29824,#29825,#29826,#29827,#29828,#29829,#29830,#29831,#29832,
#29833,#29834,#29835,#29836,#29837,#29838,#29839,#29840,#29841,#29842,#29843,
#29844,#29845,#29846,#29847,#29848,#29849,#29850,#29851,#29852,#29853,#29854,
#29855,#29856,#29857,#29858,#29859,#29860,#29861,#29862,#29863,#29864,#29865,
#29866,#29867,#29868,#29869,#29870,#29871,#29872,#29873,#29874,#29875,#29876,
#29877,#29878,#29879,#29880,#29881,#29882,#29883,#29884,#29885,#29886,#29887,
#29888,#29889,#29890,#29891,#29892),(#29893,#29894,#29895,#29896,#29897,
#29898,#29899,#29900,#29901,#29902,#29903,#29904,#29905,#29906,#29907,#29908,
#29909,#29910,#29911,#29912,#29913,#29914,#29915,#29916,#29917,#29918,#29919,
#29920,#29921,#29922,#29923,#29924,#29925,#29926,#29927,#29928,#29929,#29930,
#29931,#29932,#29933,#29934,#29935,#29936,#29937,#29938,#29939,#29940,#29941,
#29942,#29943,#29944,#29945,#29946,#29947,#29948,#29949,#29950,#29951,#29952,
#29953,#29954,#29955,#29956,#29957,#29958,#29959,#29960,#29961,#29962,#29963,
#29964,#29965,#29966,#29967,#29968,#29969,#29970,#29971,#29972,#29973,#29974,
#29975,#29976,#29977,#29978,#29979),(#29980,#29981,#29982,#29983,#29984,
#29985,#29986,#29987,#29988,#29989,#29990,#29991,#29992,#29993,#29994,#29995,
#29996,#29997,#29998,#29999,#30000,#30001,#30002,#30003,#30004,#30005,#30006,
#30007,#30008,#30009,#30010,#30011,#30012,#30013,#30014,#30015,#30016,#30017,
#30018,#30019,#30020,#30021,#30022,#30023,#30024,#30025,#30026,#30027,#30028,
#30029,#30030,#30031,#30032,#30033,#30034,#30035,#30036,#30037,#30038,#30039,
#30040,#30041,#30042,#30043,#30044,#30045,#30046,#30047,#30048,#30049,#30050,
#30051,#30052,#30053,#30054,#30055,#30056,#30057,#30058,#30059,#30060,#30061,
#30062,#30063,#30064,#30065,#30066)),.UNSPECIFIED.,.F.,.F.,.F.,(4,3,1,1,
3,4),(4,1,1,1,1,1,1,1,1,1,1,1,1,1,1,1,1,1,1,1,1,1,1,1,1,1,1,1,1,1,1,1,1,
1,1,1,1,1,1,1,1,1,1,1,1,1,1,1,1,1,1,1,1,1,1,1,1,1,1,1,1,1,1,1,1,1,1,1,1,
1,1,1,1,1,1,1,1,1,1,1,1,1,1,1,4),(-0.855237294951358,-0.838467936226788,
-0.119781133745207,0.359343401242513,0.838467936230234,0.85540498854205),
(32.7241439763348,33.2152755694897,33.7064071626446,34.1975387557996,34.6886703489545,
35.1798019421094,35.6709335352643,36.1620651284192,36.6531967215741,37.1443283147291,
37.635459907884,38.1265915010389,38.6177230941938,39.1088546873487,39.5999862805036,
40.0911178736586,40.5822494668135,41.0733810599684,41.5645126531233,42.0556442462782,
42.5467758394332,43.0379074325881,43.529039025743,44.0201706188979,44.5113022120528,
45.0024338052078,45.4935653983627,45.9846969915176,46.4758285846725,46.9669601778274,
47.4580917709823,47.9492233641373,48.4403549572922,48.9314865504471,49.422618143602,
49.9137497367569,50.4048813299118,50.8960129230668,51.3871445162217,51.8782761093766,
52.3694077025315,52.8605392956864,53.3516708888414,53.8428024819963,54.3339340751512,
54.8250656683061,55.316197261461,55.8073288546159,56.2984604477709,56.7895920409258,
57.2807236340807,57.7718552272356,58.2629868203905,58.7541184135455,59.2452500067004,
59.7363815998553,60.2275131930102,60.7186447861651,61.20977637932,61.700907972475,
62.1920395656299,62.6831711587848,63.1743027519397,63.6654343450946,64.1565659382495,
64.6476975314045,65.1388291245594,65.6299607177143,66.1210923108692,66.6122239040241,
67.1033554971791,67.594487090334,68.0856186834889,68.5767502766438,69.0678818697987,
69.5590134629536,70.0501450561086,70.5412766492635,71.0324082424184,71.5235398355733,
72.0146714287282,72.5058030218832,72.9969346150381,73.488066208193,73.9791978013479),
 .UNSPECIFIED.);
#160=B_SPLINE_SURFACE_WITH_KNOTS('',3,3,((#30791,#30792,#30793,#30794,#30795,
#30796,#30797,#30798,#30799,#30800,#30801,#30802,#30803,#30804,#30805,#30806,
#30807,#30808,#30809,#30810,#30811,#30812,#30813,#30814,#30815,#30816,#30817,
#30818,#30819,#30820,#30821,#30822,#30823,#30824,#30825,#30826,#30827,#30828,
#30829,#30830,#30831,#30832,#30833,#30834,#30835,#30836,#30837,#30838,#30839,
#30840,#30841,#30842,#30843,#30844,#30845,#30846,#30847,#30848,#30849,#30850,
#30851,#30852,#30853,#30854,#30855,#30856,#30857,#30858,#30859,#30860,#30861,
#30862,#30863,#30864,#30865,#30866,#30867,#30868,#30869,#30870,#30871,#30872,
#30873,#30874,#30875,#30876,#30877),(#30878,#30879,#30880,#30881,#30882,
#30883,#30884,#30885,#30886,#30887,#30888,#30889,#30890,#30891,#30892,#30893,
#30894,#30895,#30896,#30897,#30898,#30899,#30900,#30901,#30902,#30903,#30904,
#30905,#30906,#30907,#30908,#30909,#30910,#30911,#30912,#30913,#30914,#30915,
#30916,#30917,#30918,#30919,#30920,#30921,#30922,#30923,#30924,#30925,#30926,
#30927,#30928,#30929,#30930,#30931,#30932,#30933,#30934,#30935,#30936,#30937,
#30938,#30939,#30940,#30941,#30942,#30943,#30944,#30945,#30946,#30947,#30948,
#30949,#30950,#30951,#30952,#30953,#30954,#30955,#30956,#30957,#30958,#30959,
#30960,#30961,#30962,#30963,#30964),(#30965,#30966,#30967,#30968,#30969,
#30970,#30971,#30972,#30973,#30974,#30975,#30976,#30977,#30978,#30979,#30980,
#30981,#30982,#30983,#30984,#30985,#30986,#30987,#30988,#30989,#30990,#30991,
#30992,#30993,#30994,#30995,#30996,#30997,#30998,#30999,#31000,#31001,#31002,
#31003,#31004,#31005,#31006,#31007,#31008,#31009,#31010,#31011,#31012,#31013,
#31014,#31015,#31016,#31017,#31018,#31019,#31020,#31021,#31022,#31023,#31024,
#31025,#31026,#31027,#31028,#31029,#31030,#31031,#31032,#31033,#31034,#31035,
#31036,#31037,#31038,#31039,#31040,#31041,#31042,#31043,#31044,#31045,#31046,
#31047,#31048,#31049,#31050,#31051),(#31052,#31053,#31054,#31055,#31056,
#31057,#31058,#31059,#31060,#31061,#31062,#31063,#31064,#31065,#31066,#31067,
#31068,#31069,#31070,#31071,#31072,#31073,#31074,#31075,#31076,#31077,#31078,
#31079,#31080,#31081,#31082,#31083,#31084,#31085,#31086,#31087,#31088,#31089,
#31090,#31091,#31092,#31093,#31094,#31095,#31096,#31097,#31098,#31099,#31100,
#31101,#31102,#31103,#31104,#31105,#31106,#31107,#31108,#31109,#31110,#31111,
#31112,#31113,#31114,#31115,#31116,#31117,#31118,#31119,#31120,#31121,#31122,
#31123,#31124,#31125,#31126,#31127,#31128,#31129,#31130,#31131,#31132,#31133,
#31134,#31135,#31136,#31137,#31138),(#31139,#31140,#31141,#31142,#31143,
#31144,#31145,#31146,#31147,#31148,#31149,#31150,#31151,#31152,#31153,#31154,
#31155,#31156,#31157,#31158,#31159,#31160,#31161,#31162,#31163,#31164,#31165,
#31166,#31167,#31168,#31169,#31170,#31171,#31172,#31173,#31174,#31175,#31176,
#31177,#31178,#31179,#31180,#31181,#31182,#31183,#31184,#31185,#31186,#31187,
#31188,#31189,#31190,#31191,#31192,#31193,#31194,#31195,#31196,#31197,#31198,
#31199,#31200,#31201,#31202,#31203,#31204,#31205,#31206,#31207,#31208,#31209,
#31210,#31211,#31212,#31213,#31214,#31215,#31216,#31217,#31218,#31219,#31220,
#31221,#31222,#31223,#31224,#31225),(#31226,#31227,#31228,#31229,#31230,
#31231,#31232,#31233,#31234,#31235,#31236,#31237,#31238,#31239,#31240,#31241,
#31242,#31243,#31244,#31245,#31246,#31247,#31248,#31249,#31250,#31251,#31252,
#31253,#31254,#31255,#31256,#31257,#31258,#31259,#31260,#31261,#31262,#31263,
#31264,#31265,#31266,#31267,#31268,#31269,#31270,#31271,#31272,#31273,#31274,
#31275,#31276,#31277,#31278,#31279,#31280,#31281,#31282,#31283,#31284,#31285,
#31286,#31287,#31288,#31289,#31290,#31291,#31292,#31293,#31294,#31295,#31296,
#31297,#31298,#31299,#31300,#31301,#31302,#31303,#31304,#31305,#31306,#31307,
#31308,#31309,#31310,#31311,#31312),(#31313,#31314,#31315,#31316,#31317,
#31318,#31319,#31320,#31321,#31322,#31323,#31324,#31325,#31326,#31327,#31328,
#31329,#31330,#31331,#31332,#31333,#31334,#31335,#31336,#31337,#31338,#31339,
#31340,#31341,#31342,#31343,#31344,#31345,#31346,#31347,#31348,#31349,#31350,
#31351,#31352,#31353,#31354,#31355,#31356,#31357,#31358,#31359,#31360,#31361,
#31362,#31363,#31364,#31365,#31366,#31367,#31368,#31369,#31370,#31371,#31372,
#31373,#31374,#31375,#31376,#31377,#31378,#31379,#31380,#31381,#31382,#31383,
#31384,#31385,#31386,#31387,#31388,#31389,#31390,#31391,#31392,#31393,#31394,
#31395,#31396,#31397,#31398,#31399),(#31400,#31401,#31402,#31403,#31404,
#31405,#31406,#31407,#31408,#31409,#31410,#31411,#31412,#31413,#31414,#31415,
#31416,#31417,#31418,#31419,#31420,#31421,#31422,#31423,#31424,#31425,#31426,
#31427,#31428,#31429,#31430,#31431,#31432,#31433,#31434,#31435,#31436,#31437,
#31438,#31439,#31440,#31441,#31442,#31443,#31444,#31445,#31446,#31447,#31448,
#31449,#31450,#31451,#31452,#31453,#31454,#31455,#31456,#31457,#31458,#31459,
#31460,#31461,#31462,#31463,#31464,#31465,#31466,#31467,#31468,#31469,#31470,
#31471,#31472,#31473,#31474,#31475,#31476,#31477,#31478,#31479,#31480,#31481,
#31482,#31483,#31484,#31485,#31486),(#31487,#31488,#31489,#31490,#31491,
#31492,#31493,#31494,#31495,#31496,#31497,#31498,#31499,#31500,#31501,#31502,
#31503,#31504,#31505,#31506,#31507,#31508,#31509,#31510,#31511,#31512,#31513,
#31514,#31515,#31516,#31517,#31518,#31519,#31520,#31521,#31522,#31523,#31524,
#31525,#31526,#31527,#31528,#31529,#31530,#31531,#31532,#31533,#31534,#31535,
#31536,#31537,#31538,#31539,#31540,#31541,#31542,#31543,#31544,#31545,#31546,
#31547,#31548,#31549,#31550,#31551,#31552,#31553,#31554,#31555,#31556,#31557,
#31558,#31559,#31560,#31561,#31562,#31563,#31564,#31565,#31566,#31567,#31568,
#31569,#31570,#31571,#31572,#31573),(#31574,#31575,#31576,#31577,#31578,
#31579,#31580,#31581,#31582,#31583,#31584,#31585,#31586,#31587,#31588,#31589,
#31590,#31591,#31592,#31593,#31594,#31595,#31596,#31597,#31598,#31599,#31600,
#31601,#31602,#31603,#31604,#31605,#31606,#31607,#31608,#31609,#31610,#31611,
#31612,#31613,#31614,#31615,#31616,#31617,#31618,#31619,#31620,#31621,#31622,
#31623,#31624,#31625,#31626,#31627,#31628,#31629,#31630,#31631,#31632,#31633,
#31634,#31635,#31636,#31637,#31638,#31639,#31640,#31641,#31642,#31643,#31644,
#31645,#31646,#31647,#31648,#31649,#31650,#31651,#31652,#31653,#31654,#31655,
#31656,#31657,#31658,#31659,#31660),(#31661,#31662,#31663,#31664,#31665,
#31666,#31667,#31668,#31669,#31670,#31671,#31672,#31673,#31674,#31675,#31676,
#31677,#31678,#31679,#31680,#31681,#31682,#31683,#31684,#31685,#31686,#31687,
#31688,#31689,#31690,#31691,#31692,#31693,#31694,#31695,#31696,#31697,#31698,
#31699,#31700,#31701,#31702,#31703,#31704,#31705,#31706,#31707,#31708,#31709,
#31710,#31711,#31712,#31713,#31714,#31715,#31716,#31717,#31718,#31719,#31720,
#31721,#31722,#31723,#31724,#31725,#31726,#31727,#31728,#31729,#31730,#31731,
#31732,#31733,#31734,#31735,#31736,#31737,#31738,#31739,#31740,#31741,#31742,
#31743,#31744,#31745,#31746,#31747),(#31748,#31749,#31750,#31751,#31752,
#31753,#31754,#31755,#31756,#31757,#31758,#31759,#31760,#31761,#31762,#31763,
#31764,#31765,#31766,#31767,#31768,#31769,#31770,#31771,#31772,#31773,#31774,
#31775,#31776,#31777,#31778,#31779,#31780,#31781,#31782,#31783,#31784,#31785,
#31786,#31787,#31788,#31789,#31790,#31791,#31792,#31793,#31794,#31795,#31796,
#31797,#31798,#31799,#31800,#31801,#31802,#31803,#31804,#31805,#31806,#31807,
#31808,#31809,#31810,#31811,#31812,#31813,#31814,#31815,#31816,#31817,#31818,
#31819,#31820,#31821,#31822,#31823,#31824,#31825,#31826,#31827,#31828,#31829,
#31830,#31831,#31832,#31833,#31834)),.UNSPECIFIED.,.F.,.F.,.F.,(4,3,1,1,
3,4),(4,1,1,1,1,1,1,1,1,1,1,1,1,1,1,1,1,1,1,1,1,1,1,1,1,1,1,1,1,1,1,1,1,
1,1,1,1,1,1,1,1,1,1,1,1,1,1,1,1,1,1,1,1,1,1,1,1,1,1,1,1,1,1,1,1,1,1,1,1,
1,1,1,1,1,1,1,1,1,1,1,1,1,1,1,4),(-0.855237294951358,-0.838467936226788,
-0.119781133745207,0.359343401242513,0.838467936230234,0.85540498854205),
(32.7241439763348,33.2152755694897,33.7064071626446,34.1975387557996,34.6886703489545,
35.1798019421094,35.6709335352643,36.1620651284192,36.6531967215741,37.1443283147291,
37.635459907884,38.1265915010389,38.6177230941938,39.1088546873487,39.5999862805036,
40.0911178736586,40.5822494668135,41.0733810599684,41.5645126531233,42.0556442462782,
42.5467758394332,43.0379074325881,43.529039025743,44.0201706188979,44.5113022120528,
45.0024338052078,45.4935653983627,45.9846969915176,46.4758285846725,46.9669601778274,
47.4580917709823,47.9492233641373,48.4403549572922,48.9314865504471,49.422618143602,
49.9137497367569,50.4048813299118,50.8960129230668,51.3871445162217,51.8782761093766,
52.3694077025315,52.8605392956864,53.3516708888414,53.8428024819963,54.3339340751512,
54.8250656683061,55.316197261461,55.8073288546159,56.2984604477709,56.7895920409258,
57.2807236340807,57.7718552272356,58.2629868203905,58.7541184135455,59.2452500067004,
59.7363815998553,60.2275131930102,60.7186447861651,61.20977637932,61.700907972475,
62.1920395656299,62.6831711587848,63.1743027519397,63.6654343450946,64.1565659382495,
64.6476975314045,65.1388291245594,65.6299607177143,66.1210923108692,66.6122239040241,
67.1033554971791,67.594487090334,68.0856186834889,68.5767502766438,69.0678818697987,
69.5590134629536,70.0501450561086,70.5412766492635,71.0324082424184,71.5235398355733,
72.0146714287282,72.5058030218832,72.9969346150381,73.488066208193,73.9791978013479),
 .UNSPECIFIED.);
#161=B_SPLINE_SURFACE_WITH_KNOTS('',3,3,((#32063,#32064,#32065,#32066,#32067,
#32068,#32069,#32070,#32071,#32072,#32073,#32074,#32075,#32076,#32077,#32078,
#32079,#32080,#32081,#32082,#32083,#32084,#32085,#32086,#32087,#32088,#32089,
#32090,#32091,#32092,#32093,#32094,#32095,#32096,#32097,#32098,#32099,#32100,
#32101,#32102,#32103,#32104,#32105,#32106,#32107,#32108,#32109,#32110,#32111,
#32112,#32113,#32114,#32115,#32116,#32117,#32118,#32119,#32120,#32121,#32122,
#32123,#32124,#32125,#32126,#32127,#32128,#32129,#32130,#32131,#32132,#32133,
#32134,#32135,#32136,#32137,#32138,#32139),(#32140,#32141,#32142,#32143,
#32144,#32145,#32146,#32147,#32148,#32149,#32150,#32151,#32152,#32153,#32154,
#32155,#32156,#32157,#32158,#32159,#32160,#32161,#32162,#32163,#32164,#32165,
#32166,#32167,#32168,#32169,#32170,#32171,#32172,#32173,#32174,#32175,#32176,
#32177,#32178,#32179,#32180,#32181,#32182,#32183,#32184,#32185,#32186,#32187,
#32188,#32189,#32190,#32191,#32192,#32193,#32194,#32195,#32196,#32197,#32198,
#32199,#32200,#32201,#32202,#32203,#32204,#32205,#32206,#32207,#32208,#32209,
#32210,#32211,#32212,#32213,#32214,#32215,#32216),(#32217,#32218,#32219,
#32220,#32221,#32222,#32223,#32224,#32225,#32226,#32227,#32228,#32229,#32230,
#32231,#32232,#32233,#32234,#32235,#32236,#32237,#32238,#32239,#32240,#32241,
#32242,#32243,#32244,#32245,#32246,#32247,#32248,#32249,#32250,#32251,#32252,
#32253,#32254,#32255,#32256,#32257,#32258,#32259,#32260,#32261,#32262,#32263,
#32264,#32265,#32266,#32267,#32268,#32269,#32270,#32271,#32272,#32273,#32274,
#32275,#32276,#32277,#32278,#32279,#32280,#32281,#32282,#32283,#32284,#32285,
#32286,#32287,#32288,#32289,#32290,#32291,#32292,#32293),(#32294,#32295,
#32296,#32297,#32298,#32299,#32300,#32301,#32302,#32303,#32304,#32305,#32306,
#32307,#32308,#32309,#32310,#32311,#32312,#32313,#32314,#32315,#32316,#32317,
#32318,#32319,#32320,#32321,#32322,#32323,#32324,#32325,#32326,#32327,#32328,
#32329,#32330,#32331,#32332,#32333,#32334,#32335,#32336,#32337,#32338,#32339,
#32340,#32341,#32342,#32343,#32344,#32345,#32346,#32347,#32348,#32349,#32350,
#32351,#32352,#32353,#32354,#32355,#32356,#32357,#32358,#32359,#32360,#32361,
#32362,#32363,#32364,#32365,#32366,#32367,#32368,#32369,#32370)),
 .UNSPECIFIED.,.F.,.F.,.F.,(4,4),(4,1,1,1,1,1,1,1,1,1,1,1,1,1,1,1,1,1,1,
1,1,1,1,1,1,1,1,1,1,1,1,1,1,1,1,1,1,1,1,1,1,1,1,1,1,1,1,1,1,1,1,1,1,1,1,
1,1,1,1,1,1,1,1,1,1,1,1,1,1,1,1,1,1,1,4),(2.31637354466821,3.14159265358981),
(38.8932311051627,39.3884369771038,39.8836428490449,40.378848720986,40.8740545929272,
41.3692604648683,41.8644663368094,42.3596722087506,42.8548780806917,43.3500839526328,
43.845289824574,44.3404956965151,44.8357015684562,45.3309074403974,45.8261133123385,
46.3213191842796,46.8165250562207,47.3117309281619,47.806936800103,48.3021426720441,
48.7973485439853,49.2925544159264,49.7877602878675,50.2829661598087,50.7781720317498,
51.2733779036909,51.7685837756321,52.2637896475732,52.7589955195143,53.2542013914554,
53.7494072633966,54.2446131353377,54.7398190072788,55.23502487922,55.7302307511611,
56.2254366231022,56.7206424950434,57.2158483669845,57.7110542389256,58.2062601108668,
58.7014659828079,59.196671854749,59.6918777266901,60.1870835986313,60.6822894705724,
61.1774953425135,61.6727012144547,62.1679070863958,62.6631129583369,63.1583188302781,
63.6535247022192,64.1487305741603,64.6439364461014,65.1391423180426,65.6343481899837,
66.1295540619248,66.624759933866,67.1199658058071,67.6151716777482,68.1103775496894,
68.6055834216305,69.1007892935716,69.5959951655128,70.0912010374539,70.586406909395,
71.0816127813361,71.5768186532773,72.0720245252184,72.5672303971595,73.0624362691007,
73.5576421410418,74.0528480129829,74.5480538849241,75.0432597568652,75.5384656288063),
 .UNSPECIFIED.);
#162=B_SPLINE_SURFACE_WITH_KNOTS('',3,3,((#32373,#32374,#32375,#32376,#32377,
#32378,#32379,#32380,#32381,#32382,#32383,#32384,#32385,#32386,#32387,#32388,
#32389,#32390,#32391,#32392,#32393,#32394,#32395,#32396,#32397,#32398,#32399,
#32400,#32401,#32402,#32403,#32404,#32405,#32406,#32407,#32408,#32409,#32410,
#32411,#32412,#32413,#32414,#32415,#32416,#32417,#32418,#32419,#32420,#32421,
#32422,#32423,#32424,#32425,#32426,#32427,#32428,#32429,#32430,#32431,#32432,
#32433,#32434,#32435,#32436,#32437,#32438,#32439,#32440,#32441,#32442,#32443,
#32444,#32445,#32446,#32447,#32448,#32449),(#32450,#32451,#32452,#32453,
#32454,#32455,#32456,#32457,#32458,#32459,#32460,#32461,#32462,#32463,#32464,
#32465,#32466,#32467,#32468,#32469,#32470,#32471,#32472,#32473,#32474,#32475,
#32476,#32477,#32478,#32479,#32480,#32481,#32482,#32483,#32484,#32485,#32486,
#32487,#32488,#32489,#32490,#32491,#32492,#32493,#32494,#32495,#32496,#32497,
#32498,#32499,#32500,#32501,#32502,#32503,#32504,#32505,#32506,#32507,#32508,
#32509,#32510,#32511,#32512,#32513,#32514,#32515,#32516,#32517,#32518,#32519,
#32520,#32521,#32522,#32523,#32524,#32525,#32526),(#32527,#32528,#32529,
#32530,#32531,#32532,#32533,#32534,#32535,#32536,#32537,#32538,#32539,#32540,
#32541,#32542,#32543,#32544,#32545,#32546,#32547,#32548,#32549,#32550,#32551,
#32552,#32553,#32554,#32555,#32556,#32557,#32558,#32559,#32560,#32561,#32562,
#32563,#32564,#32565,#32566,#32567,#32568,#32569,#32570,#32571,#32572,#32573,
#32574,#32575,#32576,#32577,#32578,#32579,#32580,#32581,#32582,#32583,#32584,
#32585,#32586,#32587,#32588,#32589,#32590,#32591,#32592,#32593,#32594,#32595,
#32596,#32597,#32598,#32599,#32600,#32601,#32602,#32603),(#32604,#32605,
#32606,#32607,#32608,#32609,#32610,#32611,#32612,#32613,#32614,#32615,#32616,
#32617,#32618,#32619,#32620,#32621,#32622,#32623,#32624,#32625,#32626,#32627,
#32628,#32629,#32630,#32631,#32632,#32633,#32634,#32635,#32636,#32637,#32638,
#32639,#32640,#32641,#32642,#32643,#32644,#32645,#32646,#32647,#32648,#32649,
#32650,#32651,#32652,#32653,#32654,#32655,#32656,#32657,#32658,#32659,#32660,
#32661,#32662,#32663,#32664,#32665,#32666,#32667,#32668,#32669,#32670,#32671,
#32672,#32673,#32674,#32675,#32676,#32677,#32678,#32679,#32680)),
 .UNSPECIFIED.,.F.,.F.,.F.,(4,4),(4,1,1,1,1,1,1,1,1,1,1,1,1,1,1,1,1,1,1,
1,1,1,1,1,1,1,1,1,1,1,1,1,1,1,1,1,1,1,1,1,1,1,1,1,1,1,1,1,1,1,1,1,1,1,1,
1,1,1,1,1,1,1,1,1,1,1,1,1,1,1,1,1,1,1,4),(2.31637354466821,3.14159265358981),
(38.8932311051627,39.3884369771038,39.8836428490449,40.378848720986,40.8740545929272,
41.3692604648683,41.8644663368094,42.3596722087506,42.8548780806917,43.3500839526328,
43.845289824574,44.3404956965151,44.8357015684562,45.3309074403974,45.8261133123385,
46.3213191842796,46.8165250562207,47.3117309281619,47.806936800103,48.3021426720441,
48.7973485439853,49.2925544159264,49.7877602878675,50.2829661598087,50.7781720317498,
51.2733779036909,51.7685837756321,52.2637896475732,52.7589955195143,53.2542013914554,
53.7494072633966,54.2446131353377,54.7398190072788,55.23502487922,55.7302307511611,
56.2254366231022,56.7206424950434,57.2158483669845,57.7110542389256,58.2062601108668,
58.7014659828079,59.196671854749,59.6918777266901,60.1870835986313,60.6822894705724,
61.1774953425135,61.6727012144547,62.1679070863958,62.6631129583369,63.1583188302781,
63.6535247022192,64.1487305741603,64.6439364461014,65.1391423180426,65.6343481899837,
66.1295540619248,66.624759933866,67.1199658058071,67.6151716777482,68.1103775496894,
68.6055834216305,69.1007892935716,69.5959951655128,70.0912010374539,70.586406909395,
71.0816127813361,71.5768186532773,72.0720245252184,72.5672303971595,73.0624362691007,
73.5576421410418,74.0528480129829,74.5480538849241,75.0432597568652,75.5384656288063),
 .UNSPECIFIED.);
#163=B_SPLINE_SURFACE_WITH_KNOTS('',3,3,((#32683,#32684,#32685,#32686,#32687,
#32688,#32689,#32690,#32691,#32692,#32693,#32694,#32695,#32696,#32697,#32698,
#32699,#32700,#32701,#32702,#32703,#32704,#32705,#32706,#32707,#32708,#32709,
#32710,#32711,#32712,#32713,#32714,#32715,#32716,#32717,#32718,#32719,#32720,
#32721,#32722,#32723,#32724,#32725,#32726,#32727,#32728,#32729,#32730,#32731,
#32732,#32733,#32734,#32735,#32736,#32737,#32738,#32739,#32740,#32741,#32742,
#32743,#32744,#32745,#32746,#32747,#32748,#32749,#32750,#32751,#32752,#32753,
#32754,#32755,#32756,#32757,#32758,#32759),(#32760,#32761,#32762,#32763,
#32764,#32765,#32766,#32767,#32768,#32769,#32770,#32771,#32772,#32773,#32774,
#32775,#32776,#32777,#32778,#32779,#32780,#32781,#32782,#32783,#32784,#32785,
#32786,#32787,#32788,#32789,#32790,#32791,#32792,#32793,#32794,#32795,#32796,
#32797,#32798,#32799,#32800,#32801,#32802,#32803,#32804,#32805,#32806,#32807,
#32808,#32809,#32810,#32811,#32812,#32813,#32814,#32815,#32816,#32817,#32818,
#32819,#32820,#32821,#32822,#32823,#32824,#32825,#32826,#32827,#32828,#32829,
#32830,#32831,#32832,#32833,#32834,#32835,#32836),(#32837,#32838,#32839,
#32840,#32841,#32842,#32843,#32844,#32845,#32846,#32847,#32848,#32849,#32850,
#32851,#32852,#32853,#32854,#32855,#32856,#32857,#32858,#32859,#32860,#32861,
#32862,#32863,#32864,#32865,#32866,#32867,#32868,#32869,#32870,#32871,#32872,
#32873,#32874,#32875,#32876,#32877,#32878,#32879,#32880,#32881,#32882,#32883,
#32884,#32885,#32886,#32887,#32888,#32889,#32890,#32891,#32892,#32893,#32894,
#32895,#32896,#32897,#32898,#32899,#32900,#32901,#32902,#32903,#32904,#32905,
#32906,#32907,#32908,#32909,#32910,#32911,#32912,#32913),(#32914,#32915,
#32916,#32917,#32918,#32919,#32920,#32921,#32922,#32923,#32924,#32925,#32926,
#32927,#32928,#32929,#32930,#32931,#32932,#32933,#32934,#32935,#32936,#32937,
#32938,#32939,#32940,#32941,#32942,#32943,#32944,#32945,#32946,#32947,#32948,
#32949,#32950,#32951,#32952,#32953,#32954,#32955,#32956,#32957,#32958,#32959,
#32960,#32961,#32962,#32963,#32964,#32965,#32966,#32967,#32968,#32969,#32970,
#32971,#32972,#32973,#32974,#32975,#32976,#32977,#32978,#32979,#32980,#32981,
#32982,#32983,#32984,#32985,#32986,#32987,#32988,#32989,#32990)),
 .UNSPECIFIED.,.F.,.F.,.F.,(4,4),(4,1,1,1,1,1,1,1,1,1,1,1,1,1,1,1,1,1,1,
1,1,1,1,1,1,1,1,1,1,1,1,1,1,1,1,1,1,1,1,1,1,1,1,1,1,1,1,1,1,1,1,1,1,1,1,
1,1,1,1,1,1,1,1,1,1,1,1,1,1,1,1,1,1,1,4),(2.31637354466821,3.14161839837776),
(38.8932311051627,39.3884369771038,39.8836428490449,40.378848720986,40.8740545929272,
41.3692604648683,41.8644663368094,42.3596722087506,42.8548780806917,43.3500839526328,
43.845289824574,44.3404956965151,44.8357015684562,45.3309074403974,45.8261133123385,
46.3213191842796,46.8165250562207,47.3117309281619,47.806936800103,48.3021426720441,
48.7973485439853,49.2925544159264,49.7877602878675,50.2829661598087,50.7781720317498,
51.2733779036909,51.7685837756321,52.2637896475732,52.7589955195143,53.2542013914554,
53.7494072633966,54.2446131353377,54.7398190072788,55.23502487922,55.7302307511611,
56.2254366231022,56.7206424950434,57.2158483669845,57.7110542389256,58.2062601108668,
58.7014659828079,59.196671854749,59.6918777266901,60.1870835986313,60.6822894705724,
61.1774953425135,61.6727012144547,62.1679070863958,62.6631129583369,63.1583188302781,
63.6535247022192,64.1487305741603,64.6439364461014,65.1391423180426,65.6343481899837,
66.1295540619248,66.624759933866,67.1199658058071,67.6151716777482,68.1103775496894,
68.6055834216305,69.1007892935716,69.5959951655128,70.0912010374539,70.586406909395,
71.0816127813361,71.5768186532773,72.0720245252184,72.5672303971595,73.0624362691007,
73.5576421410418,74.0528480129829,74.5480538849241,75.0432597568652,75.5384656288063),
 .UNSPECIFIED.);
#164=B_SPLINE_SURFACE_WITH_KNOTS('',3,3,((#32993,#32994,#32995,#32996,#32997,
#32998,#32999,#33000,#33001,#33002,#33003,#33004,#33005,#33006,#33007,#33008,
#33009,#33010,#33011,#33012,#33013,#33014,#33015,#33016,#33017,#33018,#33019,
#33020,#33021,#33022,#33023,#33024,#33025,#33026,#33027,#33028,#33029,#33030,
#33031,#33032,#33033,#33034,#33035,#33036,#33037,#33038,#33039,#33040,#33041,
#33042,#33043,#33044,#33045,#33046,#33047,#33048,#33049,#33050,#33051,#33052,
#33053,#33054,#33055,#33056,#33057,#33058,#33059,#33060,#33061,#33062,#33063,
#33064,#33065,#33066,#33067,#33068,#33069),(#33070,#33071,#33072,#33073,
#33074,#33075,#33076,#33077,#33078,#33079,#33080,#33081,#33082,#33083,#33084,
#33085,#33086,#33087,#33088,#33089,#33090,#33091,#33092,#33093,#33094,#33095,
#33096,#33097,#33098,#33099,#33100,#33101,#33102,#33103,#33104,#33105,#33106,
#33107,#33108,#33109,#33110,#33111,#33112,#33113,#33114,#33115,#33116,#33117,
#33118,#33119,#33120,#33121,#33122,#33123,#33124,#33125,#33126,#33127,#33128,
#33129,#33130,#33131,#33132,#33133,#33134,#33135,#33136,#33137,#33138,#33139,
#33140,#33141,#33142,#33143,#33144,#33145,#33146),(#33147,#33148,#33149,
#33150,#33151,#33152,#33153,#33154,#33155,#33156,#33157,#33158,#33159,#33160,
#33161,#33162,#33163,#33164,#33165,#33166,#33167,#33168,#33169,#33170,#33171,
#33172,#33173,#33174,#33175,#33176,#33177,#33178,#33179,#33180,#33181,#33182,
#33183,#33184,#33185,#33186,#33187,#33188,#33189,#33190,#33191,#33192,#33193,
#33194,#33195,#33196,#33197,#33198,#33199,#33200,#33201,#33202,#33203,#33204,
#33205,#33206,#33207,#33208,#33209,#33210,#33211,#33212,#33213,#33214,#33215,
#33216,#33217,#33218,#33219,#33220,#33221,#33222,#33223),(#33224,#33225,
#33226,#33227,#33228,#33229,#33230,#33231,#33232,#33233,#33234,#33235,#33236,
#33237,#33238,#33239,#33240,#33241,#33242,#33243,#33244,#33245,#33246,#33247,
#33248,#33249,#33250,#33251,#33252,#33253,#33254,#33255,#33256,#33257,#33258,
#33259,#33260,#33261,#33262,#33263,#33264,#33265,#33266,#33267,#33268,#33269,
#33270,#33271,#33272,#33273,#33274,#33275,#33276,#33277,#33278,#33279,#33280,
#33281,#33282,#33283,#33284,#33285,#33286,#33287,#33288,#33289,#33290,#33291,
#33292,#33293,#33294,#33295,#33296,#33297,#33298,#33299,#33300)),
 .UNSPECIFIED.,.F.,.F.,.F.,(4,4),(4,1,1,1,1,1,1,1,1,1,1,1,1,1,1,1,1,1,1,
1,1,1,1,1,1,1,1,1,1,1,1,1,1,1,1,1,1,1,1,1,1,1,1,1,1,1,1,1,1,1,1,1,1,1,1,
1,1,1,1,1,1,1,1,1,1,1,1,1,1,1,1,1,1,1,4),(2.31637354466821,3.14162080281466),
(38.8932311051627,39.3884369771038,39.8836428490449,40.378848720986,40.8740545929272,
41.3692604648683,41.8644663368094,42.3596722087506,42.8548780806917,43.3500839526328,
43.845289824574,44.3404956965151,44.8357015684562,45.3309074403974,45.8261133123385,
46.3213191842796,46.8165250562207,47.3117309281619,47.806936800103,48.3021426720441,
48.7973485439853,49.2925544159264,49.7877602878675,50.2829661598087,50.7781720317498,
51.2733779036909,51.7685837756321,52.2637896475732,52.7589955195143,53.2542013914554,
53.7494072633966,54.2446131353377,54.7398190072788,55.23502487922,55.7302307511611,
56.2254366231022,56.7206424950434,57.2158483669845,57.7110542389256,58.2062601108668,
58.7014659828079,59.196671854749,59.6918777266901,60.1870835986313,60.6822894705724,
61.1774953425135,61.6727012144547,62.1679070863958,62.6631129583369,63.1583188302781,
63.6535247022192,64.1487305741603,64.6439364461014,65.1391423180426,65.6343481899837,
66.1295540619248,66.624759933866,67.1199658058071,67.6151716777482,68.1103775496894,
68.6055834216305,69.1007892935716,69.5959951655128,70.0912010374539,70.586406909395,
71.0816127813361,71.5768186532773,72.0720245252184,72.5672303971595,73.0624362691007,
73.5576421410418,74.0528480129829,74.5480538849241,75.0432597568652,75.5384656288063),
 .UNSPECIFIED.);
#165=B_SPLINE_SURFACE_WITH_KNOTS('',3,3,((#33303,#33304,#33305,#33306,#33307,
#33308,#33309,#33310,#33311,#33312,#33313,#33314,#33315,#33316,#33317,#33318,
#33319,#33320,#33321,#33322,#33323,#33324,#33325,#33326,#33327,#33328,#33329,
#33330,#33331,#33332,#33333,#33334,#33335,#33336,#33337,#33338,#33339,#33340,
#33341,#33342,#33343,#33344,#33345,#33346,#33347,#33348,#33349,#33350,#33351,
#33352,#33353,#33354,#33355,#33356,#33357,#33358,#33359,#33360,#33361,#33362,
#33363,#33364,#33365,#33366,#33367,#33368,#33369,#33370,#33371,#33372,#33373,
#33374,#33375,#33376,#33377,#33378,#33379),(#33380,#33381,#33382,#33383,
#33384,#33385,#33386,#33387,#33388,#33389,#33390,#33391,#33392,#33393,#33394,
#33395,#33396,#33397,#33398,#33399,#33400,#33401,#33402,#33403,#33404,#33405,
#33406,#33407,#33408,#33409,#33410,#33411,#33412,#33413,#33414,#33415,#33416,
#33417,#33418,#33419,#33420,#33421,#33422,#33423,#33424,#33425,#33426,#33427,
#33428,#33429,#33430,#33431,#33432,#33433,#33434,#33435,#33436,#33437,#33438,
#33439,#33440,#33441,#33442,#33443,#33444,#33445,#33446,#33447,#33448,#33449,
#33450,#33451,#33452,#33453,#33454,#33455,#33456),(#33457,#33458,#33459,
#33460,#33461,#33462,#33463,#33464,#33465,#33466,#33467,#33468,#33469,#33470,
#33471,#33472,#33473,#33474,#33475,#33476,#33477,#33478,#33479,#33480,#33481,
#33482,#33483,#33484,#33485,#33486,#33487,#33488,#33489,#33490,#33491,#33492,
#33493,#33494,#33495,#33496,#33497,#33498,#33499,#33500,#33501,#33502,#33503,
#33504,#33505,#33506,#33507,#33508,#33509,#33510,#33511,#33512,#33513,#33514,
#33515,#33516,#33517,#33518,#33519,#33520,#33521,#33522,#33523,#33524,#33525,
#33526,#33527,#33528,#33529,#33530,#33531,#33532,#33533),(#33534,#33535,
#33536,#33537,#33538,#33539,#33540,#33541,#33542,#33543,#33544,#33545,#33546,
#33547,#33548,#33549,#33550,#33551,#33552,#33553,#33554,#33555,#33556,#33557,
#33558,#33559,#33560,#33561,#33562,#33563,#33564,#33565,#33566,#33567,#33568,
#33569,#33570,#33571,#33572,#33573,#33574,#33575,#33576,#33577,#33578,#33579,
#33580,#33581,#33582,#33583,#33584,#33585,#33586,#33587,#33588,#33589,#33590,
#33591,#33592,#33593,#33594,#33595,#33596,#33597,#33598,#33599,#33600,#33601,
#33602,#33603,#33604,#33605,#33606,#33607,#33608,#33609,#33610)),
 .UNSPECIFIED.,.F.,.F.,.F.,(4,4),(4,1,1,1,1,1,1,1,1,1,1,1,1,1,1,1,1,1,1,
1,1,1,1,1,1,1,1,1,1,1,1,1,1,1,1,1,1,1,1,1,1,1,1,1,1,1,1,1,1,1,1,1,1,1,1,
1,1,1,1,1,1,1,1,1,1,1,1,1,1,1,1,1,1,1,4),(2.31637354466821,3.14161870715354),
(38.8932311051627,39.3884369771038,39.8836428490449,40.378848720986,40.8740545929272,
41.3692604648683,41.8644663368094,42.3596722087506,42.8548780806917,43.3500839526328,
43.845289824574,44.3404956965151,44.8357015684562,45.3309074403974,45.8261133123385,
46.3213191842796,46.8165250562207,47.3117309281619,47.806936800103,48.3021426720441,
48.7973485439853,49.2925544159264,49.7877602878675,50.2829661598087,50.7781720317498,
51.2733779036909,51.7685837756321,52.2637896475732,52.7589955195143,53.2542013914554,
53.7494072633966,54.2446131353377,54.7398190072788,55.23502487922,55.7302307511611,
56.2254366231022,56.7206424950434,57.2158483669845,57.7110542389256,58.2062601108668,
58.7014659828079,59.196671854749,59.6918777266901,60.1870835986313,60.6822894705724,
61.1774953425135,61.6727012144547,62.1679070863958,62.6631129583369,63.1583188302781,
63.6535247022192,64.1487305741603,64.6439364461014,65.1391423180426,65.6343481899837,
66.1295540619248,66.624759933866,67.1199658058071,67.6151716777482,68.1103775496894,
68.6055834216305,69.1007892935716,69.5959951655128,70.0912010374539,70.586406909395,
71.0816127813361,71.5768186532773,72.0720245252184,72.5672303971595,73.0624362691007,
73.5576421410418,74.0528480129829,74.5480538849241,75.0432597568652,75.5384656288063),
 .UNSPECIFIED.);
#166=B_SPLINE_SURFACE_WITH_KNOTS('',3,3,((#33613,#33614,#33615,#33616,#33617,
#33618,#33619,#33620,#33621,#33622,#33623,#33624,#33625,#33626,#33627,#33628,
#33629,#33630,#33631,#33632,#33633,#33634,#33635,#33636,#33637,#33638,#33639,
#33640,#33641,#33642,#33643,#33644,#33645,#33646,#33647,#33648,#33649,#33650,
#33651,#33652,#33653,#33654,#33655,#33656,#33657,#33658,#33659,#33660,#33661,
#33662,#33663,#33664,#33665,#33666,#33667,#33668,#33669,#33670,#33671,#33672,
#33673,#33674,#33675,#33676,#33677,#33678,#33679,#33680,#33681,#33682,#33683,
#33684,#33685,#33686,#33687,#33688,#33689),(#33690,#33691,#33692,#33693,
#33694,#33695,#33696,#33697,#33698,#33699,#33700,#33701,#33702,#33703,#33704,
#33705,#33706,#33707,#33708,#33709,#33710,#33711,#33712,#33713,#33714,#33715,
#33716,#33717,#33718,#33719,#33720,#33721,#33722,#33723,#33724,#33725,#33726,
#33727,#33728,#33729,#33730,#33731,#33732,#33733,#33734,#33735,#33736,#33737,
#33738,#33739,#33740,#33741,#33742,#33743,#33744,#33745,#33746,#33747,#33748,
#33749,#33750,#33751,#33752,#33753,#33754,#33755,#33756,#33757,#33758,#33759,
#33760,#33761,#33762,#33763,#33764,#33765,#33766),(#33767,#33768,#33769,
#33770,#33771,#33772,#33773,#33774,#33775,#33776,#33777,#33778,#33779,#33780,
#33781,#33782,#33783,#33784,#33785,#33786,#33787,#33788,#33789,#33790,#33791,
#33792,#33793,#33794,#33795,#33796,#33797,#33798,#33799,#33800,#33801,#33802,
#33803,#33804,#33805,#33806,#33807,#33808,#33809,#33810,#33811,#33812,#33813,
#33814,#33815,#33816,#33817,#33818,#33819,#33820,#33821,#33822,#33823,#33824,
#33825,#33826,#33827,#33828,#33829,#33830,#33831,#33832,#33833,#33834,#33835,
#33836,#33837,#33838,#33839,#33840,#33841,#33842,#33843),(#33844,#33845,
#33846,#33847,#33848,#33849,#33850,#33851,#33852,#33853,#33854,#33855,#33856,
#33857,#33858,#33859,#33860,#33861,#33862,#33863,#33864,#33865,#33866,#33867,
#33868,#33869,#33870,#33871,#33872,#33873,#33874,#33875,#33876,#33877,#33878,
#33879,#33880,#33881,#33882,#33883,#33884,#33885,#33886,#33887,#33888,#33889,
#33890,#33891,#33892,#33893,#33894,#33895,#33896,#33897,#33898,#33899,#33900,
#33901,#33902,#33903,#33904,#33905,#33906,#33907,#33908,#33909,#33910,#33911,
#33912,#33913,#33914,#33915,#33916,#33917,#33918,#33919,#33920)),
 .UNSPECIFIED.,.F.,.F.,.F.,(4,4),(4,1,1,1,1,1,1,1,1,1,1,1,1,1,1,1,1,1,1,
1,1,1,1,1,1,1,1,1,1,1,1,1,1,1,1,1,1,1,1,1,1,1,1,1,1,1,1,1,1,1,1,1,1,1,1,
1,1,1,1,1,1,1,1,1,1,1,1,1,1,1,1,1,1,1,4),(2.31637354466821,3.14162282532898),
(38.8932311051627,39.3884369771038,39.8836428490449,40.378848720986,40.8740545929272,
41.3692604648683,41.8644663368094,42.3596722087506,42.8548780806917,43.3500839526328,
43.845289824574,44.3404956965151,44.8357015684562,45.3309074403974,45.8261133123385,
46.3213191842796,46.8165250562207,47.3117309281619,47.806936800103,48.3021426720441,
48.7973485439853,49.2925544159264,49.7877602878675,50.2829661598087,50.7781720317498,
51.2733779036909,51.7685837756321,52.2637896475732,52.7589955195143,53.2542013914554,
53.7494072633966,54.2446131353377,54.7398190072788,55.23502487922,55.7302307511611,
56.2254366231022,56.7206424950434,57.2158483669845,57.7110542389256,58.2062601108668,
58.7014659828079,59.196671854749,59.6918777266901,60.1870835986313,60.6822894705724,
61.1774953425135,61.6727012144547,62.1679070863958,62.6631129583369,63.1583188302781,
63.6535247022192,64.1487305741603,64.6439364461014,65.1391423180426,65.6343481899837,
66.1295540619248,66.624759933866,67.1199658058071,67.6151716777482,68.1103775496894,
68.6055834216305,69.1007892935716,69.5959951655128,70.0912010374539,70.586406909395,
71.0816127813361,71.5768186532773,72.0720245252184,72.5672303971595,73.0624362691007,
73.5576421410418,74.0528480129829,74.5480538849241,75.0432597568652,75.5384656288063),
 .UNSPECIFIED.);
#167=B_SPLINE_SURFACE_WITH_KNOTS('',3,3,((#33922,#33923,#33924,#33925,#33926,
#33927,#33928,#33929,#33930,#33931,#33932,#33933,#33934,#33935,#33936,#33937,
#33938,#33939,#33940,#33941,#33942,#33943,#33944,#33945,#33946,#33947,#33948,
#33949,#33950,#33951,#33952,#33953,#33954,#33955,#33956,#33957,#33958,#33959,
#33960,#33961,#33962,#33963,#33964,#33965,#33966,#33967,#33968,#33969,#33970,
#33971,#33972,#33973,#33974,#33975,#33976,#33977,#33978,#33979,#33980,#33981,
#33982,#33983,#33984,#33985,#33986,#33987,#33988,#33989,#33990,#33991,#33992,
#33993,#33994,#33995,#33996,#33997,#33998),(#33999,#34000,#34001,#34002,
#34003,#34004,#34005,#34006,#34007,#34008,#34009,#34010,#34011,#34012,#34013,
#34014,#34015,#34016,#34017,#34018,#34019,#34020,#34021,#34022,#34023,#34024,
#34025,#34026,#34027,#34028,#34029,#34030,#34031,#34032,#34033,#34034,#34035,
#34036,#34037,#34038,#34039,#34040,#34041,#34042,#34043,#34044,#34045,#34046,
#34047,#34048,#34049,#34050,#34051,#34052,#34053,#34054,#34055,#34056,#34057,
#34058,#34059,#34060,#34061,#34062,#34063,#34064,#34065,#34066,#34067,#34068,
#34069,#34070,#34071,#34072,#34073,#34074,#34075),(#34076,#34077,#34078,
#34079,#34080,#34081,#34082,#34083,#34084,#34085,#34086,#34087,#34088,#34089,
#34090,#34091,#34092,#34093,#34094,#34095,#34096,#34097,#34098,#34099,#34100,
#34101,#34102,#34103,#34104,#34105,#34106,#34107,#34108,#34109,#34110,#34111,
#34112,#34113,#34114,#34115,#34116,#34117,#34118,#34119,#34120,#34121,#34122,
#34123,#34124,#34125,#34126,#34127,#34128,#34129,#34130,#34131,#34132,#34133,
#34134,#34135,#34136,#34137,#34138,#34139,#34140,#34141,#34142,#34143,#34144,
#34145,#34146,#34147,#34148,#34149,#34150,#34151,#34152),(#34153,#34154,
#34155,#34156,#34157,#34158,#34159,#34160,#34161,#34162,#34163,#34164,#34165,
#34166,#34167,#34168,#34169,#34170,#34171,#34172,#34173,#34174,#34175,#34176,
#34177,#34178,#34179,#34180,#34181,#34182,#34183,#34184,#34185,#34186,#34187,
#34188,#34189,#34190,#34191,#34192,#34193,#34194,#34195,#34196,#34197,#34198,
#34199,#34200,#34201,#34202,#34203,#34204,#34205,#34206,#34207,#34208,#34209,
#34210,#34211,#34212,#34213,#34214,#34215,#34216,#34217,#34218,#34219,#34220,
#34221,#34222,#34223,#34224,#34225,#34226,#34227,#34228,#34229)),
 .UNSPECIFIED.,.F.,.F.,.F.,(4,4),(4,1,1,1,1,1,1,1,1,1,1,1,1,1,1,1,1,1,1,
1,1,1,1,1,1,1,1,1,1,1,1,1,1,1,1,1,1,1,1,1,1,1,1,1,1,1,1,1,1,1,1,1,1,1,1,
1,1,1,1,1,1,1,1,1,1,1,1,1,1,1,1,1,1,1,4),(2.31637354466821,3.14159265358981),
(38.8932311051627,39.3884369771038,39.8836428490449,40.378848720986,40.8740545929272,
41.3692604648683,41.8644663368094,42.3596722087506,42.8548780806917,43.3500839526328,
43.845289824574,44.3404956965151,44.8357015684562,45.3309074403974,45.8261133123385,
46.3213191842796,46.8165250562207,47.3117309281619,47.806936800103,48.3021426720441,
48.7973485439853,49.2925544159264,49.7877602878675,50.2829661598087,50.7781720317498,
51.2733779036909,51.7685837756321,52.2637896475732,52.7589955195143,53.2542013914554,
53.7494072633966,54.2446131353377,54.7398190072788,55.23502487922,55.7302307511611,
56.2254366231022,56.7206424950434,57.2158483669845,57.7110542389256,58.2062601108668,
58.7014659828079,59.196671854749,59.6918777266901,60.1870835986313,60.6822894705724,
61.1774953425135,61.6727012144547,62.1679070863958,62.6631129583369,63.1583188302781,
63.6535247022192,64.1487305741603,64.6439364461014,65.1391423180426,65.6343481899837,
66.1295540619248,66.624759933866,67.1199658058071,67.6151716777482,68.1103775496894,
68.6055834216305,69.1007892935716,69.5959951655128,70.0912010374539,70.586406909395,
71.0816127813361,71.5768186532773,72.0720245252184,72.5672303971595,73.0624362691007,
73.5576421410418,74.0528480129829,74.5480538849241,75.0432597568652,75.5384656288063),
 .UNSPECIFIED.);
#168=B_SPLINE_SURFACE_WITH_KNOTS('',3,3,((#34230,#34231,#34232,#34233,#34234,
#34235,#34236,#34237,#34238,#34239,#34240,#34241,#34242,#34243,#34244,#34245,
#34246,#34247,#34248,#34249,#34250,#34251,#34252,#34253,#34254,#34255,#34256,
#34257,#34258,#34259,#34260,#34261,#34262,#34263,#34264,#34265,#34266,#34267,
#34268,#34269,#34270,#34271,#34272,#34273,#34274,#34275,#34276,#34277,#34278,
#34279,#34280,#34281,#34282,#34283,#34284,#34285,#34286,#34287,#34288,#34289,
#34290,#34291,#34292,#34293,#34294,#34295,#34296,#34297,#34298,#34299,#34300,
#34301,#34302,#34303,#34304,#34305,#34306),(#34307,#34308,#34309,#34310,
#34311,#34312,#34313,#34314,#34315,#34316,#34317,#34318,#34319,#34320,#34321,
#34322,#34323,#34324,#34325,#34326,#34327,#34328,#34329,#34330,#34331,#34332,
#34333,#34334,#34335,#34336,#34337,#34338,#34339,#34340,#34341,#34342,#34343,
#34344,#34345,#34346,#34347,#34348,#34349,#34350,#34351,#34352,#34353,#34354,
#34355,#34356,#34357,#34358,#34359,#34360,#34361,#34362,#34363,#34364,#34365,
#34366,#34367,#34368,#34369,#34370,#34371,#34372,#34373,#34374,#34375,#34376,
#34377,#34378,#34379,#34380,#34381,#34382,#34383),(#34384,#34385,#34386,
#34387,#34388,#34389,#34390,#34391,#34392,#34393,#34394,#34395,#34396,#34397,
#34398,#34399,#34400,#34401,#34402,#34403,#34404,#34405,#34406,#34407,#34408,
#34409,#34410,#34411,#34412,#34413,#34414,#34415,#34416,#34417,#34418,#34419,
#34420,#34421,#34422,#34423,#34424,#34425,#34426,#34427,#34428,#34429,#34430,
#34431,#34432,#34433,#34434,#34435,#34436,#34437,#34438,#34439,#34440,#34441,
#34442,#34443,#34444,#34445,#34446,#34447,#34448,#34449,#34450,#34451,#34452,
#34453,#34454,#34455,#34456,#34457,#34458,#34459,#34460),(#34461,#34462,
#34463,#34464,#34465,#34466,#34467,#34468,#34469,#34470,#34471,#34472,#34473,
#34474,#34475,#34476,#34477,#34478,#34479,#34480,#34481,#34482,#34483,#34484,
#34485,#34486,#34487,#34488,#34489,#34490,#34491,#34492,#34493,#34494,#34495,
#34496,#34497,#34498,#34499,#34500,#34501,#34502,#34503,#34504,#34505,#34506,
#34507,#34508,#34509,#34510,#34511,#34512,#34513,#34514,#34515,#34516,#34517,
#34518,#34519,#34520,#34521,#34522,#34523,#34524,#34525,#34526,#34527,#34528,
#34529,#34530,#34531,#34532,#34533,#34534,#34535,#34536,#34537)),
 .UNSPECIFIED.,.F.,.F.,.F.,(4,4),(4,1,1,1,1,1,1,1,1,1,1,1,1,1,1,1,1,1,1,
1,1,1,1,1,1,1,1,1,1,1,1,1,1,1,1,1,1,1,1,1,1,1,1,1,1,1,1,1,1,1,1,1,1,1,1,
1,1,1,1,1,1,1,1,1,1,1,1,1,1,1,1,1,1,1,4),(2.31637354466821,3.14159265358981),
(38.8932311051627,39.3884369771038,39.8836428490449,40.378848720986,40.8740545929272,
41.3692604648683,41.8644663368094,42.3596722087506,42.8548780806917,43.3500839526328,
43.845289824574,44.3404956965151,44.8357015684562,45.3309074403974,45.8261133123385,
46.3213191842796,46.8165250562207,47.3117309281619,47.806936800103,48.3021426720441,
48.7973485439853,49.2925544159264,49.7877602878675,50.2829661598087,50.7781720317498,
51.2733779036909,51.7685837756321,52.2637896475732,52.7589955195143,53.2542013914554,
53.7494072633966,54.2446131353377,54.7398190072788,55.23502487922,55.7302307511611,
56.2254366231022,56.7206424950434,57.2158483669845,57.7110542389256,58.2062601108668,
58.7014659828079,59.196671854749,59.6918777266901,60.1870835986313,60.6822894705724,
61.1774953425135,61.6727012144547,62.1679070863958,62.6631129583369,63.1583188302781,
63.6535247022192,64.1487305741603,64.6439364461014,65.1391423180426,65.6343481899837,
66.1295540619248,66.624759933866,67.1199658058071,67.6151716777482,68.1103775496894,
68.6055834216305,69.1007892935716,69.5959951655128,70.0912010374539,70.586406909395,
71.0816127813361,71.5768186532773,72.0720245252184,72.5672303971595,73.0624362691007,
73.5576421410418,74.0528480129829,74.5480538849241,75.0432597568652,75.5384656288063),
 .UNSPECIFIED.);
#169=B_SPLINE_SURFACE_WITH_KNOTS('',3,3,((#34538,#34539,#34540,#34541,#34542,
#34543,#34544,#34545,#34546,#34547,#34548,#34549,#34550,#34551,#34552,#34553,
#34554,#34555,#34556,#34557,#34558,#34559,#34560,#34561,#34562,#34563,#34564,
#34565,#34566,#34567,#34568,#34569,#34570,#34571,#34572,#34573,#34574,#34575,
#34576,#34577,#34578,#34579,#34580,#34581,#34582,#34583,#34584,#34585,#34586,
#34587,#34588,#34589,#34590,#34591,#34592,#34593,#34594,#34595,#34596,#34597,
#34598,#34599,#34600,#34601,#34602,#34603,#34604,#34605,#34606,#34607,#34608,
#34609,#34610,#34611,#34612,#34613,#34614),(#34615,#34616,#34617,#34618,
#34619,#34620,#34621,#34622,#34623,#34624,#34625,#34626,#34627,#34628,#34629,
#34630,#34631,#34632,#34633,#34634,#34635,#34636,#34637,#34638,#34639,#34640,
#34641,#34642,#34643,#34644,#34645,#34646,#34647,#34648,#34649,#34650,#34651,
#34652,#34653,#34654,#34655,#34656,#34657,#34658,#34659,#34660,#34661,#34662,
#34663,#34664,#34665,#34666,#34667,#34668,#34669,#34670,#34671,#34672,#34673,
#34674,#34675,#34676,#34677,#34678,#34679,#34680,#34681,#34682,#34683,#34684,
#34685,#34686,#34687,#34688,#34689,#34690,#34691),(#34692,#34693,#34694,
#34695,#34696,#34697,#34698,#34699,#34700,#34701,#34702,#34703,#34704,#34705,
#34706,#34707,#34708,#34709,#34710,#34711,#34712,#34713,#34714,#34715,#34716,
#34717,#34718,#34719,#34720,#34721,#34722,#34723,#34724,#34725,#34726,#34727,
#34728,#34729,#34730,#34731,#34732,#34733,#34734,#34735,#34736,#34737,#34738,
#34739,#34740,#34741,#34742,#34743,#34744,#34745,#34746,#34747,#34748,#34749,
#34750,#34751,#34752,#34753,#34754,#34755,#34756,#34757,#34758,#34759,#34760,
#34761,#34762,#34763,#34764,#34765,#34766,#34767,#34768),(#34769,#34770,
#34771,#34772,#34773,#34774,#34775,#34776,#34777,#34778,#34779,#34780,#34781,
#34782,#34783,#34784,#34785,#34786,#34787,#34788,#34789,#34790,#34791,#34792,
#34793,#34794,#34795,#34796,#34797,#34798,#34799,#34800,#34801,#34802,#34803,
#34804,#34805,#34806,#34807,#34808,#34809,#34810,#34811,#34812,#34813,#34814,
#34815,#34816,#34817,#34818,#34819,#34820,#34821,#34822,#34823,#34824,#34825,
#34826,#34827,#34828,#34829,#34830,#34831,#34832,#34833,#34834,#34835,#34836,
#34837,#34838,#34839,#34840,#34841,#34842,#34843,#34844,#34845)),
 .UNSPECIFIED.,.F.,.F.,.F.,(4,4),(4,1,1,1,1,1,1,1,1,1,1,1,1,1,1,1,1,1,1,
1,1,1,1,1,1,1,1,1,1,1,1,1,1,1,1,1,1,1,1,1,1,1,1,1,1,1,1,1,1,1,1,1,1,1,1,
1,1,1,1,1,1,1,1,1,1,1,1,1,1,1,1,1,1,1,4),(2.31637354466821,3.14159265358981),
(38.8932311051627,39.3884369771038,39.8836428490449,40.378848720986,40.8740545929272,
41.3692604648683,41.8644663368094,42.3596722087506,42.8548780806917,43.3500839526328,
43.845289824574,44.3404956965151,44.8357015684562,45.3309074403974,45.8261133123385,
46.3213191842796,46.8165250562207,47.3117309281619,47.806936800103,48.3021426720441,
48.7973485439853,49.2925544159264,49.7877602878675,50.2829661598087,50.7781720317498,
51.2733779036909,51.7685837756321,52.2637896475732,52.7589955195143,53.2542013914554,
53.7494072633966,54.2446131353377,54.7398190072788,55.23502487922,55.7302307511611,
56.2254366231022,56.7206424950434,57.2158483669845,57.7110542389256,58.2062601108668,
58.7014659828079,59.196671854749,59.6918777266901,60.1870835986313,60.6822894705724,
61.1774953425135,61.6727012144547,62.1679070863958,62.6631129583369,63.1583188302781,
63.6535247022192,64.1487305741603,64.6439364461014,65.1391423180426,65.6343481899837,
66.1295540619248,66.624759933866,67.1199658058071,67.6151716777482,68.1103775496894,
68.6055834216305,69.1007892935716,69.5959951655128,70.0912010374539,70.586406909395,
71.0816127813361,71.5768186532773,72.0720245252184,72.5672303971595,73.0624362691007,
73.5576421410418,74.0528480129829,74.5480538849241,75.0432597568652,75.5384656288063),
 .UNSPECIFIED.);
#170=B_SPLINE_SURFACE_WITH_KNOTS('',3,3,((#34846,#34847,#34848,#34849,#34850,
#34851,#34852,#34853,#34854,#34855,#34856,#34857,#34858,#34859,#34860,#34861,
#34862,#34863,#34864,#34865,#34866,#34867,#34868,#34869,#34870,#34871,#34872,
#34873,#34874,#34875,#34876,#34877,#34878,#34879,#34880,#34881,#34882,#34883,
#34884,#34885,#34886,#34887,#34888,#34889,#34890,#34891,#34892,#34893,#34894,
#34895,#34896,#34897,#34898,#34899,#34900,#34901,#34902,#34903,#34904,#34905,
#34906,#34907,#34908,#34909,#34910,#34911,#34912,#34913,#34914,#34915,#34916,
#34917,#34918,#34919,#34920,#34921,#34922),(#34923,#34924,#34925,#34926,
#34927,#34928,#34929,#34930,#34931,#34932,#34933,#34934,#34935,#34936,#34937,
#34938,#34939,#34940,#34941,#34942,#34943,#34944,#34945,#34946,#34947,#34948,
#34949,#34950,#34951,#34952,#34953,#34954,#34955,#34956,#34957,#34958,#34959,
#34960,#34961,#34962,#34963,#34964,#34965,#34966,#34967,#34968,#34969,#34970,
#34971,#34972,#34973,#34974,#34975,#34976,#34977,#34978,#34979,#34980,#34981,
#34982,#34983,#34984,#34985,#34986,#34987,#34988,#34989,#34990,#34991,#34992,
#34993,#34994,#34995,#34996,#34997,#34998,#34999),(#35000,#35001,#35002,
#35003,#35004,#35005,#35006,#35007,#35008,#35009,#35010,#35011,#35012,#35013,
#35014,#35015,#35016,#35017,#35018,#35019,#35020,#35021,#35022,#35023,#35024,
#35025,#35026,#35027,#35028,#35029,#35030,#35031,#35032,#35033,#35034,#35035,
#35036,#35037,#35038,#35039,#35040,#35041,#35042,#35043,#35044,#35045,#35046,
#35047,#35048,#35049,#35050,#35051,#35052,#35053,#35054,#35055,#35056,#35057,
#35058,#35059,#35060,#35061,#35062,#35063,#35064,#35065,#35066,#35067,#35068,
#35069,#35070,#35071,#35072,#35073,#35074,#35075,#35076),(#35077,#35078,
#35079,#35080,#35081,#35082,#35083,#35084,#35085,#35086,#35087,#35088,#35089,
#35090,#35091,#35092,#35093,#35094,#35095,#35096,#35097,#35098,#35099,#35100,
#35101,#35102,#35103,#35104,#35105,#35106,#35107,#35108,#35109,#35110,#35111,
#35112,#35113,#35114,#35115,#35116,#35117,#35118,#35119,#35120,#35121,#35122,
#35123,#35124,#35125,#35126,#35127,#35128,#35129,#35130,#35131,#35132,#35133,
#35134,#35135,#35136,#35137,#35138,#35139,#35140,#35141,#35142,#35143,#35144,
#35145,#35146,#35147,#35148,#35149,#35150,#35151,#35152,#35153)),
 .UNSPECIFIED.,.F.,.F.,.F.,(4,4),(4,1,1,1,1,1,1,1,1,1,1,1,1,1,1,1,1,1,1,
1,1,1,1,1,1,1,1,1,1,1,1,1,1,1,1,1,1,1,1,1,1,1,1,1,1,1,1,1,1,1,1,1,1,1,1,
1,1,1,1,1,1,1,1,1,1,1,1,1,1,1,1,1,1,1,4),(2.31637354466821,3.14159265358981),
(38.8932311051627,39.3884369771038,39.8836428490449,40.378848720986,40.8740545929272,
41.3692604648683,41.8644663368094,42.3596722087506,42.8548780806917,43.3500839526328,
43.845289824574,44.3404956965151,44.8357015684562,45.3309074403974,45.8261133123385,
46.3213191842796,46.8165250562207,47.3117309281619,47.806936800103,48.3021426720441,
48.7973485439853,49.2925544159264,49.7877602878675,50.2829661598087,50.7781720317498,
51.2733779036909,51.7685837756321,52.2637896475732,52.7589955195143,53.2542013914554,
53.7494072633966,54.2446131353377,54.7398190072788,55.23502487922,55.7302307511611,
56.2254366231022,56.7206424950434,57.2158483669845,57.7110542389256,58.2062601108668,
58.7014659828079,59.196671854749,59.6918777266901,60.1870835986313,60.6822894705724,
61.1774953425135,61.6727012144547,62.1679070863958,62.6631129583369,63.1583188302781,
63.6535247022192,64.1487305741603,64.6439364461014,65.1391423180426,65.6343481899837,
66.1295540619248,66.624759933866,67.1199658058071,67.6151716777482,68.1103775496894,
68.6055834216305,69.1007892935716,69.5959951655128,70.0912010374539,70.586406909395,
71.0816127813361,71.5768186532773,72.0720245252184,72.5672303971595,73.0624362691007,
73.5576421410418,74.0528480129829,74.5480538849241,75.0432597568652,75.5384656288063),
 .UNSPECIFIED.);
#171=B_SPLINE_SURFACE_WITH_KNOTS('',3,3,((#35154,#35155,#35156,#35157,#35158,
#35159,#35160,#35161,#35162,#35163,#35164,#35165,#35166,#35167,#35168,#35169,
#35170,#35171,#35172,#35173,#35174,#35175,#35176,#35177,#35178,#35179,#35180,
#35181,#35182,#35183,#35184,#35185,#35186,#35187,#35188,#35189,#35190,#35191,
#35192,#35193,#35194,#35195,#35196,#35197,#35198,#35199,#35200,#35201,#35202,
#35203,#35204,#35205,#35206,#35207,#35208,#35209,#35210,#35211,#35212,#35213,
#35214,#35215,#35216,#35217,#35218,#35219,#35220,#35221,#35222,#35223,#35224,
#35225,#35226,#35227,#35228,#35229,#35230),(#35231,#35232,#35233,#35234,
#35235,#35236,#35237,#35238,#35239,#35240,#35241,#35242,#35243,#35244,#35245,
#35246,#35247,#35248,#35249,#35250,#35251,#35252,#35253,#35254,#35255,#35256,
#35257,#35258,#35259,#35260,#35261,#35262,#35263,#35264,#35265,#35266,#35267,
#35268,#35269,#35270,#35271,#35272,#35273,#35274,#35275,#35276,#35277,#35278,
#35279,#35280,#35281,#35282,#35283,#35284,#35285,#35286,#35287,#35288,#35289,
#35290,#35291,#35292,#35293,#35294,#35295,#35296,#35297,#35298,#35299,#35300,
#35301,#35302,#35303,#35304,#35305,#35306,#35307),(#35308,#35309,#35310,
#35311,#35312,#35313,#35314,#35315,#35316,#35317,#35318,#35319,#35320,#35321,
#35322,#35323,#35324,#35325,#35326,#35327,#35328,#35329,#35330,#35331,#35332,
#35333,#35334,#35335,#35336,#35337,#35338,#35339,#35340,#35341,#35342,#35343,
#35344,#35345,#35346,#35347,#35348,#35349,#35350,#35351,#35352,#35353,#35354,
#35355,#35356,#35357,#35358,#35359,#35360,#35361,#35362,#35363,#35364,#35365,
#35366,#35367,#35368,#35369,#35370,#35371,#35372,#35373,#35374,#35375,#35376,
#35377,#35378,#35379,#35380,#35381,#35382,#35383,#35384),(#35385,#35386,
#35387,#35388,#35389,#35390,#35391,#35392,#35393,#35394,#35395,#35396,#35397,
#35398,#35399,#35400,#35401,#35402,#35403,#35404,#35405,#35406,#35407,#35408,
#35409,#35410,#35411,#35412,#35413,#35414,#35415,#35416,#35417,#35418,#35419,
#35420,#35421,#35422,#35423,#35424,#35425,#35426,#35427,#35428,#35429,#35430,
#35431,#35432,#35433,#35434,#35435,#35436,#35437,#35438,#35439,#35440,#35441,
#35442,#35443,#35444,#35445,#35446,#35447,#35448,#35449,#35450,#35451,#35452,
#35453,#35454,#35455,#35456,#35457,#35458,#35459,#35460,#35461)),
 .UNSPECIFIED.,.F.,.F.,.F.,(4,4),(4,1,1,1,1,1,1,1,1,1,1,1,1,1,1,1,1,1,1,
1,1,1,1,1,1,1,1,1,1,1,1,1,1,1,1,1,1,1,1,1,1,1,1,1,1,1,1,1,1,1,1,1,1,1,1,
1,1,1,1,1,1,1,1,1,1,1,1,1,1,1,1,1,1,1,4),(2.31637354466821,3.14161477686797),
(38.8932011059172,39.3884369771038,39.8836428490449,40.378848720986,40.8740545929272,
41.3692604648683,41.8644663368094,42.3596722087506,42.8548780806917,43.3500839526328,
43.845289824574,44.3404956965151,44.8357015684562,45.3309074403974,45.8261133123385,
46.3213191842796,46.8165250562207,47.3117309281619,47.806936800103,48.3021426720441,
48.7973485439853,49.2925544159264,49.7877602878675,50.2829661598087,50.7781720317498,
51.2733779036909,51.7685837756321,52.2637896475732,52.7589955195143,53.2542013914554,
53.7494072633966,54.2446131353377,54.7398190072788,55.23502487922,55.7302307511611,
56.2254366231022,56.7206424950434,57.2158483669845,57.7110542389256,58.2062601108668,
58.7014659828079,59.196671854749,59.6918777266901,60.1870835986313,60.6822894705724,
61.1774953425135,61.6727012144547,62.1679070863958,62.6631129583369,63.1583188302781,
63.6535247022192,64.1487305741603,64.6439364461014,65.1391423180426,65.6343481899837,
66.1295540619248,66.624759933866,67.1199658058071,67.6151716777482,68.1103775496894,
68.6055834216305,69.1007892935716,69.5959951655128,70.0912010374539,70.586406909395,
71.0816127813361,71.5768186532773,72.0720245252184,72.5672303971595,73.0624362691007,
73.5576421410418,74.0528480129829,74.5480538849241,75.0432597568652,75.5384656288063),
 .UNSPECIFIED.);
#172=B_SPLINE_SURFACE_WITH_KNOTS('',3,3,((#35574,#35575,#35576,#35577,#35578,
#35579,#35580,#35581,#35582,#35583,#35584,#35585,#35586,#35587,#35588,#35589,
#35590),(#35591,#35592,#35593,#35594,#35595,#35596,#35597,#35598,#35599,
#35600,#35601,#35602,#35603,#35604,#35605,#35606,#35607),(#35608,#35609,
#35610,#35611,#35612,#35613,#35614,#35615,#35616,#35617,#35618,#35619,#35620,
#35621,#35622,#35623,#35624),(#35625,#35626,#35627,#35628,#35629,#35630,
#35631,#35632,#35633,#35634,#35635,#35636,#35637,#35638,#35639,#35640,#35641),
(#35642,#35643,#35644,#35645,#35646,#35647,#35648,#35649,#35650,#35651,
#35652,#35653,#35654,#35655,#35656,#35657,#35658),(#35659,#35660,#35661,
#35662,#35663,#35664,#35665,#35666,#35667,#35668,#35669,#35670,#35671,#35672,
#35673,#35674,#35675),(#35676,#35677,#35678,#35679,#35680,#35681,#35682,
#35683,#35684,#35685,#35686,#35687,#35688,#35689,#35690,#35691,#35692),
(#35693,#35694,#35695,#35696,#35697,#35698,#35699,#35700,#35701,#35702,
#35703,#35704,#35705,#35706,#35707,#35708,#35709),(#35710,#35711,#35712,
#35713,#35714,#35715,#35716,#35717,#35718,#35719,#35720,#35721,#35722,#35723,
#35724,#35725,#35726),(#35727,#35728,#35729,#35730,#35731,#35732,#35733,
#35734,#35735,#35736,#35737,#35738,#35739,#35740,#35741,#35742,#35743),
(#35744,#35745,#35746,#35747,#35748,#35749,#35750,#35751,#35752,#35753,
#35754,#35755,#35756,#35757,#35758,#35759,#35760),(#35761,#35762,#35763,
#35764,#35765,#35766,#35767,#35768,#35769,#35770,#35771,#35772,#35773,#35774,
#35775,#35776,#35777),(#35778,#35779,#35780,#35781,#35782,#35783,#35784,
#35785,#35786,#35787,#35788,#35789,#35790,#35791,#35792,#35793,#35794)),
 .UNSPECIFIED.,.F.,.F.,.F.,(4,3,1,1,1,3,4),(4,1,1,1,1,1,1,1,1,1,1,1,1,1,
4),(-0.01,0.,0.285714285714286,0.571428571428571,0.785714285714286,1.,1.0101),
(0.0267091305739391,0.780566707095643,1.53442428361735,2.28828186013905,
3.04213943666075,3.54471115434189,4.54985458970416,5.0524263073853,6.05756974274757,
6.56014146042871,7.56528489579098,8.06785661347211,9.07300004883439,9.82685762535609,
10.5807152018778),.UNSPECIFIED.);
#173=B_SPLINE_SURFACE_WITH_KNOTS('',3,3,((#35883,#35884,#35885,#35886,#35887,
#35888,#35889,#35890,#35891,#35892,#35893,#35894,#35895,#35896,#35897,#35898,
#35899,#35900,#35901,#35902,#35903,#35904,#35905,#35906,#35907,#35908,#35909,
#35910,#35911,#35912,#35913,#35914,#35915,#35916,#35917,#35918,#35919,#35920,
#35921,#35922,#35923,#35924,#35925,#35926,#35927,#35928,#35929,#35930,#35931,
#35932,#35933,#35934,#35935,#35936,#35937,#35938,#35939,#35940,#35941,#35942,
#35943,#35944,#35945,#35946,#35947,#35948,#35949,#35950,#35951,#35952,#35953,
#35954,#35955,#35956,#35957,#35958,#35959,#35960,#35961,#35962,#35963,#35964,
#35965),(#35966,#35967,#35968,#35969,#35970,#35971,#35972,#35973,#35974,
#35975,#35976,#35977,#35978,#35979,#35980,#35981,#35982,#35983,#35984,#35985,
#35986,#35987,#35988,#35989,#35990,#35991,#35992,#35993,#35994,#35995,#35996,
#35997,#35998,#35999,#36000,#36001,#36002,#36003,#36004,#36005,#36006,#36007,
#36008,#36009,#36010,#36011,#36012,#36013,#36014,#36015,#36016,#36017,#36018,
#36019,#36020,#36021,#36022,#36023,#36024,#36025,#36026,#36027,#36028,#36029,
#36030,#36031,#36032,#36033,#36034,#36035,#36036,#36037,#36038,#36039,#36040,
#36041,#36042,#36043,#36044,#36045,#36046,#36047,#36048),(#36049,#36050,
#36051,#36052,#36053,#36054,#36055,#36056,#36057,#36058,#36059,#36060,#36061,
#36062,#36063,#36064,#36065,#36066,#36067,#36068,#36069,#36070,#36071,#36072,
#36073,#36074,#36075,#36076,#36077,#36078,#36079,#36080,#36081,#36082,#36083,
#36084,#36085,#36086,#36087,#36088,#36089,#36090,#36091,#36092,#36093,#36094,
#36095,#36096,#36097,#36098,#36099,#36100,#36101,#36102,#36103,#36104,#36105,
#36106,#36107,#36108,#36109,#36110,#36111,#36112,#36113,#36114,#36115,#36116,
#36117,#36118,#36119,#36120,#36121,#36122,#36123,#36124,#36125,#36126,#36127,
#36128,#36129,#36130,#36131),(#36132,#36133,#36134,#36135,#36136,#36137,
#36138,#36139,#36140,#36141,#36142,#36143,#36144,#36145,#36146,#36147,#36148,
#36149,#36150,#36151,#36152,#36153,#36154,#36155,#36156,#36157,#36158,#36159,
#36160,#36161,#36162,#36163,#36164,#36165,#36166,#36167,#36168,#36169,#36170,
#36171,#36172,#36173,#36174,#36175,#36176,#36177,#36178,#36179,#36180,#36181,
#36182,#36183,#36184,#36185,#36186,#36187,#36188,#36189,#36190,#36191,#36192,
#36193,#36194,#36195,#36196,#36197,#36198,#36199,#36200,#36201,#36202,#36203,
#36204,#36205,#36206,#36207,#36208,#36209,#36210,#36211,#36212,#36213,#36214),
(#36215,#36216,#36217,#36218,#36219,#36220,#36221,#36222,#36223,#36224,
#36225,#36226,#36227,#36228,#36229,#36230,#36231,#36232,#36233,#36234,#36235,
#36236,#36237,#36238,#36239,#36240,#36241,#36242,#36243,#36244,#36245,#36246,
#36247,#36248,#36249,#36250,#36251,#36252,#36253,#36254,#36255,#36256,#36257,
#36258,#36259,#36260,#36261,#36262,#36263,#36264,#36265,#36266,#36267,#36268,
#36269,#36270,#36271,#36272,#36273,#36274,#36275,#36276,#36277,#36278,#36279,
#36280,#36281,#36282,#36283,#36284,#36285,#36286,#36287,#36288,#36289,#36290,
#36291,#36292,#36293,#36294,#36295,#36296,#36297),(#36298,#36299,#36300,
#36301,#36302,#36303,#36304,#36305,#36306,#36307,#36308,#36309,#36310,#36311,
#36312,#36313,#36314,#36315,#36316,#36317,#36318,#36319,#36320,#36321,#36322,
#36323,#36324,#36325,#36326,#36327,#36328,#36329,#36330,#36331,#36332,#36333,
#36334,#36335,#36336,#36337,#36338,#36339,#36340,#36341,#36342,#36343,#36344,
#36345,#36346,#36347,#36348,#36349,#36350,#36351,#36352,#36353,#36354,#36355,
#36356,#36357,#36358,#36359,#36360,#36361,#36362,#36363,#36364,#36365,#36366,
#36367,#36368,#36369,#36370,#36371,#36372,#36373,#36374,#36375,#36376,#36377,
#36378,#36379,#36380),(#36381,#36382,#36383,#36384,#36385,#36386,#36387,
#36388,#36389,#36390,#36391,#36392,#36393,#36394,#36395,#36396,#36397,#36398,
#36399,#36400,#36401,#36402,#36403,#36404,#36405,#36406,#36407,#36408,#36409,
#36410,#36411,#36412,#36413,#36414,#36415,#36416,#36417,#36418,#36419,#36420,
#36421,#36422,#36423,#36424,#36425,#36426,#36427,#36428,#36429,#36430,#36431,
#36432,#36433,#36434,#36435,#36436,#36437,#36438,#36439,#36440,#36441,#36442,
#36443,#36444,#36445,#36446,#36447,#36448,#36449,#36450,#36451,#36452,#36453,
#36454,#36455,#36456,#36457,#36458,#36459,#36460,#36461,#36462,#36463)),
 .UNSPECIFIED.,.F.,.F.,.F.,(4,3,4),(4,1,1,1,1,1,1,1,1,1,1,1,1,1,1,1,1,1,
1,1,1,1,1,1,1,1,1,1,1,1,1,1,1,1,1,1,1,1,1,1,1,1,1,1,1,1,1,1,1,1,1,1,1,1,
1,1,1,1,1,1,1,1,1,1,1,1,1,1,1,1,1,1,1,1,1,1,1,1,1,1,4),(-3.14159265358979,
-2.31918842711196,-2.31096438484718),(37.4480614519116,37.9436823521751,
38.4393032524387,38.9349241527022,39.4305450529657,39.9261659532292,40.4217868534927,
40.9174077537563,41.4130286540198,41.9086495542833,42.4042704545468,42.8998913548104,
43.3955122550739,43.8911331553374,44.3867540556009,44.8823749558644,45.377995856128,
45.8736167563915,46.369237656655,46.8648585569185,47.3604794571821,47.8561003574456,
48.3517212577091,48.8473421579726,49.3429630582362,49.8385839584997,50.3342048587632,
50.8298257590267,51.3254466592902,51.8210675595538,52.3166884598173,52.8123093600808,
53.3079302603443,53.8035511606079,54.2991720608714,54.7947929611349,55.2904138613984,
55.7860347616619,56.2816556619255,56.777276562189,57.2728974624525,57.768518362716,
58.2641392629795,58.7597601632431,59.2553810635066,59.7510019637701,60.2466228640336,
60.7422437642972,61.2378646645607,61.7334855648242,62.2291064650877,62.7247273653512,
63.2203482656148,63.7159691658783,64.2115900661418,64.7072109664053,65.2028318666689,
65.6984527669324,66.1940736671959,66.6896945674594,67.1853154677229,67.6809363679865,
68.17655726825,68.6721781685135,69.167799068777,69.6634199690406,70.1590408693041,
70.6546617695676,71.1502826698311,71.6459035700946,72.1415244703582,72.6371453706217,
73.1327662708852,73.6283871711487,74.1240080714123,74.6196289716758,75.1152498719393,
75.6108707722028,76.1064916724663,76.6021125727299,77.0977334729934),
 .UNSPECIFIED.);
#174=B_SPLINE_SURFACE_WITH_KNOTS('',3,3,((#36507,#36508,#36509,#36510,#36511,
#36512,#36513,#36514,#36515,#36516,#36517,#36518,#36519,#36520,#36521,#36522,
#36523,#36524,#36525,#36526,#36527,#36528,#36529,#36530,#36531,#36532,#36533,
#36534,#36535,#36536,#36537,#36538,#36539,#36540,#36541,#36542,#36543,#36544,
#36545,#36546,#36547,#36548,#36549,#36550,#36551,#36552,#36553,#36554,#36555,
#36556,#36557,#36558,#36559,#36560,#36561,#36562,#36563,#36564,#36565,#36566,
#36567,#36568,#36569,#36570,#36571,#36572,#36573,#36574,#36575,#36576,#36577,
#36578,#36579,#36580,#36581,#36582,#36583),(#36584,#36585,#36586,#36587,
#36588,#36589,#36590,#36591,#36592,#36593,#36594,#36595,#36596,#36597,#36598,
#36599,#36600,#36601,#36602,#36603,#36604,#36605,#36606,#36607,#36608,#36609,
#36610,#36611,#36612,#36613,#36614,#36615,#36616,#36617,#36618,#36619,#36620,
#36621,#36622,#36623,#36624,#36625,#36626,#36627,#36628,#36629,#36630,#36631,
#36632,#36633,#36634,#36635,#36636,#36637,#36638,#36639,#36640,#36641,#36642,
#36643,#36644,#36645,#36646,#36647,#36648,#36649,#36650,#36651,#36652,#36653,
#36654,#36655,#36656,#36657,#36658,#36659,#36660),(#36661,#36662,#36663,
#36664,#36665,#36666,#36667,#36668,#36669,#36670,#36671,#36672,#36673,#36674,
#36675,#36676,#36677,#36678,#36679,#36680,#36681,#36682,#36683,#36684,#36685,
#36686,#36687,#36688,#36689,#36690,#36691,#36692,#36693,#36694,#36695,#36696,
#36697,#36698,#36699,#36700,#36701,#36702,#36703,#36704,#36705,#36706,#36707,
#36708,#36709,#36710,#36711,#36712,#36713,#36714,#36715,#36716,#36717,#36718,
#36719,#36720,#36721,#36722,#36723,#36724,#36725,#36726,#36727,#36728,#36729,
#36730,#36731,#36732,#36733,#36734,#36735,#36736,#36737),(#36738,#36739,
#36740,#36741,#36742,#36743,#36744,#36745,#36746,#36747,#36748,#36749,#36750,
#36751,#36752,#36753,#36754,#36755,#36756,#36757,#36758,#36759,#36760,#36761,
#36762,#36763,#36764,#36765,#36766,#36767,#36768,#36769,#36770,#36771,#36772,
#36773,#36774,#36775,#36776,#36777,#36778,#36779,#36780,#36781,#36782,#36783,
#36784,#36785,#36786,#36787,#36788,#36789,#36790,#36791,#36792,#36793,#36794,
#36795,#36796,#36797,#36798,#36799,#36800,#36801,#36802,#36803,#36804,#36805,
#36806,#36807,#36808,#36809,#36810,#36811,#36812,#36813,#36814)),
 .UNSPECIFIED.,.F.,.F.,.F.,(4,4),(4,1,1,1,1,1,1,1,1,1,1,1,1,1,1,1,1,1,1,
1,1,1,1,1,1,1,1,1,1,1,1,1,1,1,1,1,1,1,1,1,1,1,1,1,1,1,1,1,1,1,1,1,1,1,1,
1,1,1,1,1,1,1,1,1,1,1,1,1,1,1,1,1,1,1,4),(2.31637354466821,3.14159265358981),
(38.8932311051627,39.3884369771038,39.8836428490449,40.378848720986,40.8740545929272,
41.3692604648683,41.8644663368094,42.3596722087506,42.8548780806917,43.3500839526328,
43.845289824574,44.3404956965151,44.8357015684562,45.3309074403974,45.8261133123385,
46.3213191842796,46.8165250562207,47.3117309281619,47.806936800103,48.3021426720441,
48.7973485439853,49.2925544159264,49.7877602878675,50.2829661598087,50.7781720317498,
51.2733779036909,51.7685837756321,52.2637896475732,52.7589955195143,53.2542013914554,
53.7494072633966,54.2446131353377,54.7398190072788,55.23502487922,55.7302307511611,
56.2254366231022,56.7206424950434,57.2158483669845,57.7110542389256,58.2062601108668,
58.7014659828079,59.196671854749,59.6918777266901,60.1870835986313,60.6822894705724,
61.1774953425135,61.6727012144547,62.1679070863958,62.6631129583369,63.1583188302781,
63.6535247022192,64.1487305741603,64.6439364461014,65.1391423180426,65.6343481899837,
66.1295540619248,66.624759933866,67.1199658058071,67.6151716777482,68.1103775496894,
68.6055834216305,69.1007892935716,69.5959951655128,70.0912010374539,70.586406909395,
71.0816127813361,71.5768186532773,72.0720245252184,72.5672303971595,73.0624362691007,
73.5576421410418,74.0528480129829,74.5480538849241,75.0432597568652,75.5384656288063),
 .UNSPECIFIED.);
#175=B_SPLINE_SURFACE_WITH_KNOTS('',3,3,((#36826,#36827,#36828,#36829,#36830,
#36831,#36832),(#36833,#36834,#36835,#36836,#36837,#36838,#36839),(#36840,
#36841,#36842,#36843,#36844,#36845,#36846),(#36847,#36848,#36849,#36850,
#36851,#36852,#36853),(#36854,#36855,#36856,#36857,#36858,#36859,#36860),
(#36861,#36862,#36863,#36864,#36865,#36866,#36867),(#36868,#36869,#36870,
#36871,#36872,#36873,#36874),(#36875,#36876,#36877,#36878,#36879,#36880,
#36881)),.UNSPECIFIED.,.F.,.F.,.F.,(4,3,1,4),(4,3,4),(-0.01,0.,0.571428571428571,
1.00010754216715),(-0.000107499900496062,0.54983822220214,0.555336604424161),
 .UNSPECIFIED.);
#176=B_SPLINE_SURFACE_WITH_KNOTS('',3,3,((#36919,#36920,#36921,#36922),
(#36923,#36924,#36925,#36926),(#36927,#36928,#36929,#36930),(#36931,#36932,
#36933,#36934),(#36935,#36936,#36937,#36938),(#36939,#36940,#36941,#36942),
(#36943,#36944,#36945,#36946)),.UNSPECIFIED.,.F.,.F.,.F.,(4,1,1,1,4),(4,
4),(0.,0.285714285714286,0.571428571428571,0.785714285714286,1.00005339619608),
(0.008663774918551,0.549891618398003),.UNSPECIFIED.);
#177=B_SPLINE_CURVE_WITH_KNOTS('',3,(#2140,#2141,#2142,#2143,#2144,#2145,
#2146,#2147,#2148,#2149,#2150,#2151),.UNSPECIFIED.,.F.,.F.,(4,2,2,2,2,4),
(9.99991468131345E-7,0.178521879149201,0.356608557168878,0.52399765078055,
0.610402540568472,0.696501657820704),.UNSPECIFIED.);
#178=B_SPLINE_CURVE_WITH_KNOTS('',3,(#2185,#2186,#2187,#2188,#2189,#2190,
#2191,#2192,#2193,#2194,#2195,#2196,#2197,#2198),.UNSPECIFIED.,.F.,.F.,
(4,2,2,2,2,2,4),(-2.55106080869231,-2.01892118916933,-1.61599060931136,
-1.24449170186374,-0.870199236125707,-0.490991706772874,-1.9252942337733E-5),
 .UNSPECIFIED.);
#179=B_SPLINE_CURVE_WITH_KNOTS('',3,(#2202,#2203,#2204,#2205,#2206,#2207,
#2208,#2209,#2210,#2211,#2212,#2213,#2214,#2215),.UNSPECIFIED.,.F.,.F.,
(4,2,2,2,2,2,4),(1.92529423378357E-5,0.490991706772874,0.870199236125707,
1.24449170186374,1.61599060931136,2.01892118916933,2.55106091572282),
 .UNSPECIFIED.);
#180=B_SPLINE_CURVE_WITH_KNOTS('',3,(#2230,#2231,#2232,#2233,#2234,#2235),
 .UNSPECIFIED.,.F.,.F.,(4,2,4),(1.00000000902025E-6,0.6133562793592,1.22667704224539),
 .UNSPECIFIED.);
#181=B_SPLINE_CURVE_WITH_KNOTS('',3,(#2241,#2242,#2243,#2244,#2245,#2246),
 .UNSPECIFIED.,.F.,.F.,(4,2,4),(9.999461869964E-7,0.0817912058906729,0.163581450519331),
 .UNSPECIFIED.);
#182=B_SPLINE_CURVE_WITH_KNOTS('',3,(#2247,#2248,#2249,#2250,#2251,#2252,
#2253,#2254,#2255,#2256,#2257,#2258,#2259,#2260,#2261,#2262,#2263,#2264),
 .UNSPECIFIED.,.F.,.F.,(4,2,2,2,2,2,2,2,4),(0.000102160180769317,0.143330865131921,
0.223581850590205,0.3321409124177,0.585628491043722,0.714698932701362,0.777498300189229,
0.843706413367433,1.17115160804914),.UNSPECIFIED.);
#183=B_SPLINE_CURVE_WITH_KNOTS('',3,(#2281,#2282,#2283,#2284,#2285,#2286,
#2287,#2288),.UNSPECIFIED.,.F.,.F.,(4,2,2,4),(-4.08518106334001,-3.39389856714327,
-2.66080614269327,-2.3375697155446),.UNSPECIFIED.);
#184=B_SPLINE_CURVE_WITH_KNOTS('',3,(#2289,#2290,#2291,#2292,#2293,#2294,
#2295,#2296),.UNSPECIFIED.,.F.,.F.,(4,2,2,4),(2.3375697155446,2.66080614269327,
3.39389856714327,4.08518106334001),.UNSPECIFIED.);
#185=B_SPLINE_CURVE_WITH_KNOTS('',3,(#2313,#2314,#2315,#2316,#2317,#2318,
#2319,#2320),.UNSPECIFIED.,.F.,.F.,(4,2,2,4),(0.000109575310407527,0.277922278910497,
0.450393824524418,0.555734913729763),.UNSPECIFIED.);
#186=B_SPLINE_CURVE_WITH_KNOTS('',3,(#2321,#2322,#2323,#2324,#2325,#2326),
 .UNSPECIFIED.,.F.,.F.,(4,2,4),(1.0000000052468E-6,0.277367536813446,0.554734201588615),
 .UNSPECIFIED.);
#187=B_SPLINE_CURVE_WITH_KNOTS('',3,(#3372,#3373,#3374,#3375,#3376,#3377,
#3378,#3379,#3380,#3381,#3382,#3383,#3384,#3385,#3386,#3387,#3388,#3389,
#3390,#3391,#3392,#3393,#3394,#3395,#3396,#3397,#3398,#3399,#3400,#3401,
#3402,#3403,#3404,#3405,#3406,#3407,#3408,#3409,#3410,#3411,#3412,#3413,
#3414,#3415,#3416,#3417,#3418,#3419,#3420,#3421,#3422,#3423,#3424,#3425,
#3426,#3427,#3428,#3429,#3430,#3431,#3432,#3433,#3434,#3435,#3436,#3437,
#3438,#3439,#3440,#3441,#3442,#3443,#3444,#3445,#3446,#3447,#3448,#3449,
#3450,#3451,#3452,#3453,#3454,#3455,#3456,#3457,#3458,#3459,#3460,#3461,
#3462,#3463,#3464,#3465,#3466,#3467,#3468,#3469,#3470,#3471,#3472,#3473,
#3474,#3475,#3476,#3477,#3478,#3479,#3480,#3481,#3482,#3483),
 .UNSPECIFIED.,.F.,.F.,(4,3,3,3,3,3,3,3,3,3,3,3,3,3,3,3,3,3,3,3,3,3,3,3,
3,3,3,3,3,3,3,3,3,3,3,3,3,4),(0.337555189523445,0.352045509079284,0.356205523153446,
0.366866238784295,0.376307161548149,0.376307192800959,0.388432906782468,
0.393746494086325,0.396236578765389,0.40937901277462,0.414317925715331,
0.432412941017055,0.44496632522669,0.450464359577583,0.454294492847725,
0.465847277110824,0.477126075294484,0.48783174946003,0.493288128921196,
0.493288142871108,0.505283592500258,0.517396136182398,0.521844921166097,
0.535266711189999,0.550057887420178,0.564808790993423,0.567092169990695,
0.571275476920983,0.576243083340992,0.583287714547126,0.59525860037587,
0.598374110232669,0.604647789771572,0.610269092941258,0.623798532096234,
0.628523721468313,0.647103344766492,0.649870657149445),.UNSPECIFIED.);
#188=B_SPLINE_CURVE_WITH_KNOTS('',3,(#3485,#3486,#3487,#3488,#3489,#3490,
#3491,#3492,#3493,#3494,#3495,#3496,#3497,#3498,#3499,#3500),
 .UNSPECIFIED.,.F.,.F.,(4,3,3,3,3,4),(0.00746522138447157,0.00761943720002994,
0.289324154206927,0.571028871213823,0.681670454833815,0.738688496285837),
 .UNSPECIFIED.);
#189=B_SPLINE_CURVE_WITH_KNOTS('',3,(#3502,#3503,#3504,#3505,#3506,#3507,
#3508,#3509,#3510,#3511,#3512,#3513,#3514,#3515,#3516,#3517,#3518,#3519,
#3520,#3521,#3522,#3523,#3524,#3525,#3526,#3527,#3528,#3529,#3530,#3531,
#3532,#3533,#3534,#3535,#3536,#3537,#3538,#3539,#3540,#3541,#3542,#3543,
#3544,#3545,#3546,#3547,#3548,#3549,#3550,#3551,#3552,#3553,#3554,#3555,
#3556,#3557,#3558,#3559,#3560,#3561,#3562,#3563,#3564,#3565,#3566,#3567,
#3568,#3569,#3570,#3571,#3572,#3573,#3574,#3575,#3576,#3577,#3578,#3579,
#3580,#3581,#3582,#3583,#3584,#3585,#3586,#3587,#3588,#3589,#3590,#3591,
#3592,#3593,#3594,#3595,#3596,#3597,#3598,#3599,#3600,#3601,#3602,#3603,
#3604,#3605,#3606,#3607,#3608,#3609,#3610,#3611,#3612,#3613,#3614,#3615,
#3616,#3617,#3618,#3619,#3620,#3621,#3622,#3623,#3624,#3625,#3626,#3627,
#3628,#3629,#3630,#3631,#3632,#3633,#3634,#3635,#3636,#3637,#3638,#3639,
#3640,#3641,#3642,#3643,#3644,#3645,#3646,#3647,#3648,#3649,#3650,#3651,
#3652,#3653,#3654,#3655,#3656,#3657,#3658,#3659,#3660,#3661,#3662,#3663,
#3664,#3665,#3666,#3667,#3668,#3669,#3670,#3671,#3672,#3673,#3674,#3675,
#3676,#3677,#3678,#3679,#3680),.UNSPECIFIED.,.F.,.F.,(4,2,1,2,2,2,2,2,2,
2,2,2,2,2,2,2,2,2,2,2,2,2,2,2,2,2,2,2,2,2,2,2,2,2,2,2,2,2,2,2,2,2,2,2,2,
2,2,2,2,2,2,2,2,2,2,2,2,2,2,2,2,2,2,2,2,2,2,2,2,2,2,2,2,2,2,2,2,2,2,2,2,
2,2,2,2,2,2,2,2,4),(0.0619424885802705,0.0624052097730322,0.0624630499221274,
0.062491969996675,0.0625208900712226,0.0626365703694131,0.062867930965794,
0.0629232626614209,0.0637933733513175,0.0651115662629022,0.0656442581223646,
0.0669202842157082,0.0681656644536547,0.0693460276644588,0.0696473107871089,
0.0701285674957944,0.0713436557310097,0.0726082789585023,0.073047797206553,
0.0742447060847489,0.0754251725937496,0.0765843740580593,0.0767495667486472,
0.077878878217109,0.0782061909925897,0.0793287636416656,0.0804513362907414,
0.0815476672161485,0.0826257693024132,0.082774898967538,0.0829568969201853,
0.08389064840946,0.0841531058328356,0.0852032674944768,0.0862433563633134,
0.0872690296474961,0.0878548753749298,0.0888570203226327,0.0889871960772443,
0.0899749325516647,0.090949865089572,0.091556644917024,0.0925584944061644,
0.0928455790426458,0.0931722791480769,0.0936785955943398,0.0946809507122739,
0.0952584144591182,0.0961973815574485,0.0971254901899726,0.0979603039883525,
0.0988762216830685,0.0989601840012124,0.0998950357188955,0.100818030095861,
0.101255477187741,0.101334763120738,0.101986517483467,0.102661953543307,
0.103544813969676,0.104422601450146,0.10529323463353,0.105733096299901,
0.106363723085401,0.107247669628019,0.10812136401318,0.108639313325526,
0.108813477149234,0.109333303468655,0.110065492627495,0.110901145471527,
0.111732604904223,0.112558597840812,0.112701642794313,0.113521725364319,
0.113767262169589,0.114574584158559,0.115374709957732,0.115574560065989,
0.115618146940636,0.115830678324322,0.115991105024595,0.116733190228343,
0.116818036215851,0.117469031711683,0.118279520520818,0.119090009329952,
0.119874416413183,0.1206535240547,0.121170801253778),.UNSPECIFIED.);
#190=B_SPLINE_CURVE_WITH_KNOTS('',3,(#3903,#3904,#3905,#3906,#3907,#3908,
#3909,#3910,#3911,#3912,#3913,#3914,#3915,#3916,#3917,#3918),
 .UNSPECIFIED.,.F.,.F.,(4,3,3,3,3,4),(0.00986237646937896,0.00994171436761506,
0.122454124636361,0.21986699211333,0.249513949009007,0.299963131929986),
 .UNSPECIFIED.);
#191=B_SPLINE_CURVE_WITH_KNOTS('',3,(#4141,#4142,#4143,#4144,#4145,#4146,
#4147,#4148,#4149,#4150,#4151,#4152,#4153,#4154,#4155,#4156,#4157,#4158,
#4159,#4160,#4161,#4162,#4163,#4164,#4165,#4166,#4167,#4168,#4169,#4170,
#4171,#4172,#4173,#4174,#4175,#4176),.UNSPECIFIED.,.F.,.F.,(4,2,2,2,2,2,
2,2,2,2,2,2,2,2,2,2,2,4),(0.193716372924832,0.25,0.256016527061526,0.313115392280825,
0.371043790177453,0.429481628262425,0.488662314260629,0.5,0.53262795408055,
0.592171573279777,0.652309246250157,0.71340540590745,0.75,0.757055508297153,
0.819683368981094,0.882907690458723,0.947155078421966,1.),.UNSPECIFIED.);
#192=B_SPLINE_CURVE_WITH_KNOTS('',3,(#4178,#4179,#4180,#4181,#4182,#4183,
#4184,#4185,#4186,#4187,#4188,#4189,#4190,#4191,#4192,#4193),
 .UNSPECIFIED.,.F.,.F.,(4,3,3,3,3,4),(2.79469913386397E-7,0.249999999999993,
0.37499999999999,0.499999999999987,0.760268339461371,0.999999870531944),
 .UNSPECIFIED.);
#193=B_SPLINE_CURVE_WITH_KNOTS('',3,(#4194,#4195,#4196,#4197,#4198,#4199,
#4200,#4201,#4202,#4203,#4204,#4205,#4206,#4207,#4208,#4209,#4210,#4211,
#4212,#4213),.UNSPECIFIED.,.F.,.F.,(4,2,2,2,2,2,2,2,2,4),(8.40480626580868E-8,
0.0421943986904307,0.0843887973808613,0.126583196071292,0.168777594761723,
0.210971993452153,0.253166392142584,0.295360790833014,0.31645799017823,
0.337555177098193),.UNSPECIFIED.);
#194=B_SPLINE_CURVE_WITH_KNOTS('',3,(#4278,#4279,#4280,#4281,#4282,#4283,
#4284,#4285,#4286,#4287,#4288,#4289,#4290,#4291,#4292,#4293,#4294,#4295,
#4296,#4297,#4298,#4299,#4300,#4301,#4302,#4303,#4304,#4305,#4306,#4307,
#4308,#4309,#4310,#4311,#4312,#4313,#4314,#4315,#4316,#4317,#4318,#4319,
#4320,#4321,#4322,#4323,#4324,#4325,#4326,#4327,#4328,#4329,#4330,#4331,
#4332,#4333,#4334,#4335,#4336,#4337,#4338,#4339,#4340,#4341,#4342,#4343,
#4344,#4345,#4346,#4347,#4348,#4349,#4350,#4351,#4352,#4353,#4354,#4355,
#4356,#4357,#4358,#4359,#4360,#4361,#4362,#4363,#4364,#4365,#4366,#4367,
#4368,#4369,#4370,#4371,#4372,#4373,#4374,#4375,#4376,#4377,#4378,#4379,
#4380,#4381,#4382,#4383,#4384,#4385,#4386,#4387,#4388,#4389,#4390,#4391,
#4392,#4393,#4394,#4395,#4396,#4397),.UNSPECIFIED.,.F.,.F.,(4,2,2,2,2,2,
2,2,2,2,2,2,2,2,2,2,2,2,2,2,2,2,2,2,2,2,2,2,2,2,2,2,2,2,2,2,2,2,2,2,2,2,
2,2,2,2,2,2,2,2,2,2,2,2,2,2,2,2,2,4),(0.0817499781622737,0.0835740889741481,
0.0854047877718427,0.0872384354929278,0.0890700380178905,0.0908932059157444,
0.0919767264430084,0.0920725950298541,0.0938668428924977,0.0945334135131921,
0.0956064763057493,0.0966804832742636,0.0970901005833758,0.098899902688301,
0.10071809253333,0.102203474723743,0.102338964010475,0.104162426113992,
0.105987629682334,0.107808335816387,0.109622906947762,0.111423410416899,
0.112430223004478,0.11264093179446,0.113813920934561,0.114986910074662,
0.116786866932779,0.117543597144845,0.119375313954527,0.121209211934933,
0.122656971285213,0.122934130894679,0.124760613673272,0.12658204829356,
0.12777034542558,0.129545533564241,0.130327032495764,0.131834526587056,
0.132883719565947,0.133204313808188,0.135020537011788,0.13684541348168,
0.138676572826416,0.140507694751379,0.142333664003464,0.143110467846682,
0.143525418396979,0.145563977224998,0.147585235701334,0.148223841987049,
0.150020808535938,0.15182753431893,0.153337216127416,0.153781555151052,
0.155601635683668,0.157423875819681,0.15924239606509,0.161055208747811,
0.162855147017239,0.163563964408151),.UNSPECIFIED.);
#195=B_SPLINE_CURVE_WITH_KNOTS('',3,(#4459,#4460,#4461,#4462,#4463,#4464,
#4465,#4466,#4467,#4468,#4469,#4470,#4471,#4472,#4473,#4474,#4475,#4476,
#4477,#4478,#4479,#4480,#4481,#4482,#4483,#4484,#4485,#4486,#4487,#4488,
#4489,#4490,#4491,#4492,#4493,#4494,#4495,#4496,#4497,#4498,#4499,#4500,
#4501,#4502,#4503,#4504,#4505,#4506,#4507,#4508,#4509,#4510,#4511,#4512,
#4513,#4514,#4515,#4516,#4517,#4518,#4519,#4520,#4521,#4522,#4523,#4524,
#4525,#4526,#4527,#4528,#4529,#4530,#4531,#4532,#4533,#4534,#4535,#4536,
#4537,#4538,#4539,#4540,#4541,#4542,#4543,#4544,#4545,#4546,#4547,#4548,
#4549,#4550,#4551,#4552,#4553,#4554,#4555,#4556,#4557,#4558,#4559,#4560,
#4561,#4562,#4563,#4564,#4565,#4566,#4567,#4568,#4569,#4570,#4571,#4572,
#4573,#4574,#4575,#4576,#4577,#4578),.UNSPECIFIED.,.F.,.F.,(4,2,2,2,2,2,
2,2,2,2,2,2,2,2,2,2,2,2,2,2,2,2,2,2,2,2,2,2,2,2,2,2,2,2,2,2,2,2,2,2,2,2,
2,2,2,2,2,2,2,2,2,2,2,2,2,2,2,2,2,4),(0.0817499781622737,0.0835740889741473,
0.0854047877718528,0.0872384354929303,0.0890700380179041,0.0908932059158084,
0.0919767264430084,0.0920725950298541,0.0938668428924977,0.0945334135131921,
0.0956064763057495,0.0966804832742712,0.0970901005833758,0.0988999026883012,
0.100718092533322,0.102203474723743,0.102338964010475,0.104162426113992,
0.105987629682334,0.107808335816387,0.109622906947762,0.111423410416899,
0.112430223004478,0.11264093179446,0.113813920934561,0.114986910074662,
0.116786866932779,0.117543597144845,0.119375313954527,0.121209211934933,
0.122656971285213,0.122934130894679,0.124760613673272,0.12658204829356,
0.12777034542558,0.129545533564241,0.130327032495764,0.131834526587056,
0.132883719565947,0.133204313808188,0.135020537011788,0.13684541348168,
0.138676572826416,0.140507694751379,0.142333664003464,0.143110467846682,
0.143525418396979,0.145563977224998,0.147585235701334,0.148223841987049,
0.150020808535938,0.15182753431893,0.153337216127416,0.153781555151052,
0.155601635683668,0.157423875819681,0.15924239606509,0.161055208747811,
0.162855147017239,0.163563964408151),.UNSPECIFIED.);
#196=B_SPLINE_CURVE_WITH_KNOTS('',3,(#4670,#4671,#4672,#4673,#4674,#4675),
 .UNSPECIFIED.,.F.,.F.,(4,2,4),(-1.06086094825798,-0.530470691807047,-8.03152923547858E-5),
 .UNSPECIFIED.);
#197=B_SPLINE_CURVE_WITH_KNOTS('',3,(#4677,#4678,#4679,#4680,#4681,#4682,
#4683,#4684,#4685,#4686,#4687,#4688,#4689,#4690),.UNSPECIFIED.,.F.,.F.,
(4,2,2,2,2,2,4),(8.06264207950935E-5,0.507977664246336,1.05427083764486,
1.79506211252344,2.17817707905117,2.74042272565602,3.23171091409501),
 .UNSPECIFIED.);
#198=B_SPLINE_CURVE_WITH_KNOTS('',3,(#4692,#4693,#4694,#4695,#4696,#4697,
#4698,#4699,#4700,#4701),.UNSPECIFIED.,.F.,.F.,(4,2,2,2,4),(5.02679787368621E-5,
0.441554287227467,0.859732702312481,1.30698965565461,1.71941566131369),
 .UNSPECIFIED.);
#199=B_SPLINE_CURVE_WITH_KNOTS('',3,(#4703,#4704,#4705,#4706,#4707,#4708),
 .UNSPECIFIED.,.F.,.F.,(4,2,4),(-1.15991170695747,-0.577866245419517,-9.99999999621368E-7),
 .UNSPECIFIED.);
#200=B_SPLINE_CURVE_WITH_KNOTS('',3,(#4710,#4711,#4712,#4713),
 .UNSPECIFIED.,.F.,.F.,(4,4),(0.000233981156855546,0.998742124889019),
 .UNSPECIFIED.);
#201=B_SPLINE_CURVE_WITH_KNOTS('',3,(#4714,#4715,#4716,#4717,#4718,#4719,
#4720,#4721,#4722,#4723,#4724,#4725,#4726,#4727,#4728,#4729,#4730,#4731),
 .UNSPECIFIED.,.F.,.F.,(4,2,2,2,2,2,2,2,4),(-14.4857708284692,-12.5226098095914,
-10.5245680392311,-8.23768894294985,-5.77612726250257,-3.14707765963791,
-1.34636871223775,-0.912835489652579,-1.00000026037605E-6),
 .UNSPECIFIED.);
#202=B_SPLINE_CURVE_WITH_KNOTS('',3,(#4736,#4737,#4738,#4739,#4740,#4741,
#4742,#4743,#4744,#4745,#4746,#4747,#4748,#4749,#4750,#4751,#4752,#4753,
#4754,#4755,#4756,#4757,#4758,#4759,#4760,#4761,#4762,#4763,#4764,#4765,
#4766,#4767,#4768,#4769,#4770,#4771,#4772,#4773,#4774,#4775,#4776,#4777,
#4778,#4779,#4780,#4781,#4782,#4783,#4784,#4785,#4786,#4787,#4788,#4789,
#4790,#4791,#4792,#4793,#4794,#4795,#4796,#4797,#4798,#4799,#4800,#4801,
#4802,#4803,#4804,#4805,#4806,#4807,#4808,#4809,#4810,#4811,#4812,#4813,
#4814,#4815,#4816,#4817,#4818,#4819,#4820,#4821,#4822,#4823,#4824,#4825,
#4826,#4827,#4828,#4829,#4830,#4831,#4832,#4833,#4834,#4835,#4836,#4837,
#4838,#4839,#4840,#4841,#4842,#4843,#4844,#4845,#4846,#4847,#4848,#4849,
#4850,#4851,#4852,#4853,#4854,#4855,#4856,#4857,#4858,#4859,#4860,#4861,
#4862,#4863),.UNSPECIFIED.,.F.,.F.,(4,2,2,2,2,2,2,2,2,2,2,2,2,2,2,2,2,2,
2,2,2,2,2,2,2,2,2,2,2,2,2,2,2,2,2,2,2,2,2,2,2,2,2,2,2,2,2,2,2,2,2,2,2,2,
2,2,2,2,2,2,2,2,2,4),(0.,0.00333401256855093,0.00510937363514211,0.00656144533471486,
0.00801279022683359,0.00946321696016695,0.00971759803958797,0.0102187472702842,
0.0120365315258108,0.0138626437963805,0.0156944927778719,0.0175260042238425,
0.0193520329751366,0.0200364761766238,0.0204374945405684,0.0222470648034777,
0.0229921813581395,0.024269524766925,0.0255468681757105,0.0273417215992113,
0.0291470169685848,0.0302985072621436,0.0306562418108527,0.0324820740141183,
0.0343117210642505,0.036140033414452,0.0379639274224769,0.0397764209475802,
0.040616644353964,0.0408749890811369,0.041966559006649,0.0430584202197449,
0.0434296758987079,0.0452130557021232,0.045984362716279,0.0478090089793349,
0.0496383853218851,0.0508914063955731,0.0510937363514211,0.0529260960406175,
0.054756182599311,0.0562031099865631,0.0579962127077343,0.0587577968041342,
0.0598048637917055,0.0608503876933486,0.0611771704671424,0.0613124836217052,
0.0631172322438034,0.0649327927429031,0.0667583093979884,0.068585886798475,
0.0704111894415294,0.0714861095127296,0.0715312308919895,0.0733464775108079,
0.0751533532458222,0.0766406045271316,0.0776817396974757,0.0786987993136752,
0.0790948620977381,0.0793435443041582,0.0811467515088491,0.0817499781622737),
 .UNSPECIFIED.);
#203=B_SPLINE_CURVE_WITH_KNOTS('',3,(#4864,#4865,#4866,#4867,#4868,#4869,
#4870,#4871,#4872,#4873,#4874,#4875,#4876,#4877,#4878,#4879,#4880,#4881,
#4882,#4883,#4884,#4885,#4886,#4887,#4888,#4889,#4890,#4891,#4892,#4893,
#4894,#4895,#4896,#4897,#4898,#4899,#4900,#4901,#4902,#4903,#4904,#4905,
#4906,#4907,#4908,#4909,#4910,#4911,#4912,#4913,#4914,#4915,#4916,#4917,
#4918,#4919,#4920,#4921,#4922,#4923,#4924,#4925,#4926,#4927,#4928,#4929,
#4930,#4931,#4932,#4933,#4934,#4935,#4936,#4937,#4938,#4939,#4940,#4941,
#4942,#4943,#4944,#4945,#4946,#4947,#4948,#4949,#4950,#4951,#4952,#4953,
#4954,#4955,#4956,#4957,#4958,#4959,#4960,#4961,#4962,#4963,#4964,#4965,
#4966,#4967,#4968,#4969,#4970,#4971,#4972,#4973,#4974,#4975,#4976,#4977,
#4978,#4979,#4980,#4981,#4982,#4983,#4984,#4985,#4986,#4987,#4988,#4989,
#4990,#4991),.UNSPECIFIED.,.F.,.F.,(4,2,2,2,2,2,2,2,2,2,2,2,2,2,2,2,2,2,
2,2,2,2,2,2,2,2,2,2,2,2,2,2,2,2,2,2,2,2,2,2,2,2,2,2,2,2,2,2,2,2,2,2,2,2,
2,2,2,2,2,2,2,2,2,4),(0.,0.00333401256855093,0.00510937363514211,0.00656144533471486,
0.00801279022683359,0.00946321696016695,0.00971759803958797,0.0102187472702842,
0.0120365315258108,0.0138626437963805,0.0156944927778719,0.0175260042238425,
0.0193520329751366,0.0200364761766238,0.0204374945405684,0.0222470648034777,
0.0229921813581395,0.024269524766925,0.0255468681757105,0.0273417215992113,
0.0291470169685848,0.0302985072621436,0.0306562418108527,0.0324820740141183,
0.0343117210642505,0.036140033414452,0.0379639274224769,0.0397764209475802,
0.040616644353964,0.0408749890811369,0.041966559006649,0.0430584202197449,
0.0434296758987079,0.0452130557021232,0.045984362716279,0.0478090089793349,
0.0496383853218851,0.0508914063955731,0.0510937363514211,0.0529260960406175,
0.054756182599311,0.0562031099865631,0.0579962127077343,0.0587577968041342,
0.0598048637917055,0.0608503876933486,0.0611771704671424,0.0613124836217052,
0.0631172322438034,0.0649327927429031,0.0667583093979884,0.068585886798475,
0.0704111894415294,0.0714861095127296,0.0715312308919895,0.0733464775108081,
0.0751533532458217,0.0766406045271316,0.0776817396974758,0.0786987993136753,
0.0790948620977383,0.0793435443041161,0.0811467515088068,0.0817499781622737),
 .UNSPECIFIED.);
#204=B_SPLINE_CURVE_WITH_KNOTS('',3,(#5574,#5575,#5576,#5577,#5578,#5579,
#5580,#5581,#5582),.UNSPECIFIED.,.F.,.F.,(4,1,1,1,1,1,4),(0.0262968069663537,
0.0338239578683192,0.0475272930177256,0.0612306281671292,0.0749339633165328,
0.0886372984659361,0.0893914224976164),.UNSPECIFIED.);
#205=B_SPLINE_CURVE_WITH_KNOTS('',3,(#5586,#5587,#5588,#5589,#5590,#5591,
#5592,#5593,#5594,#5595,#5596,#5597,#5598,#5599,#5600,#5601,#5602,#5603,
#5604,#5605,#5606,#5607,#5608,#5609,#5610,#5611,#5612,#5613,#5614,#5615,
#5616,#5617,#5618,#5619,#5620,#5621,#5622,#5623,#5624,#5625,#5626,#5627,
#5628,#5629,#5630,#5631,#5632,#5633,#5634,#5635,#5636,#5637,#5638,#5639,
#5640,#5641,#5642,#5643,#5644,#5645,#5646,#5647,#5648,#5649,#5650,#5651,
#5652,#5653,#5654,#5655,#5656,#5657,#5658,#5659,#5660,#5661,#5662,#5663,
#5664,#5665,#5666,#5667,#5668,#5669,#5670,#5671,#5672,#5673,#5674,#5675,
#5676,#5677,#5678,#5679,#5680,#5681,#5682,#5683,#5684,#5685,#5686,#5687,
#5688,#5689,#5690,#5691,#5692,#5693,#5694,#5695,#5696,#5697,#5698,#5699,
#5700,#5701,#5702,#5703,#5704,#5705,#5706,#5707,#5708,#5709,#5710,#5711,
#5712,#5713,#5714,#5715,#5716,#5717,#5718,#5719,#5720,#5721,#5722,#5723,
#5724,#5725,#5726,#5727,#5728,#5729,#5730,#5731,#5732,#5733,#5734,#5735,
#5736,#5737,#5738,#5739,#5740,#5741,#5742,#5743,#5744,#5745,#5746,#5747,
#5748,#5749,#5750,#5751,#5752,#5753,#5754,#5755,#5756,#5757,#5758,#5759,
#5760,#5761,#5762,#5763,#5764,#5765,#5766,#5767,#5768,#5769,#5770,#5771,
#5772,#5773,#5774,#5775,#5776,#5777,#5778,#5779,#5780,#5781,#5782,#5783,
#5784,#5785,#5786,#5787,#5788,#5789,#5790,#5791,#5792,#5793,#5794,#5795,
#5796,#5797,#5798,#5799,#5800,#5801,#5802,#5803,#5804,#5805,#5806,#5807,
#5808,#5809,#5810,#5811,#5812,#5813,#5814,#5815,#5816,#5817,#5818,#5819,
#5820,#5821,#5822,#5823,#5824,#5825,#5826,#5827,#5828,#5829,#5830,#5831,
#5832,#5833,#5834,#5835,#5836,#5837,#5838,#5839,#5840,#5841,#5842,#5843,
#5844,#5845,#5846,#5847,#5848,#5849,#5850,#5851,#5852,#5853,#5854,#5855,
#5856,#5857,#5858,#5859,#5860,#5861,#5862,#5863,#5864,#5865,#5866,#5867,
#5868,#5869,#5870,#5871,#5872,#5873,#5874),.UNSPECIFIED.,.F.,.F.,(4,3,3,
3,3,3,3,3,3,3,3,3,3,3,3,3,3,3,3,3,3,3,3,3,3,3,3,3,3,3,3,3,3,3,3,3,3,3,3,
3,3,3,3,3,3,3,3,3,3,3,3,3,3,3,3,3,3,3,3,3,3,3,3,3,3,3,3,3,3,3,3,3,3,3,3,
3,3,3,3,3,3,3,3,3,3,3,3,3,3,3,3,3,3,3,3,3,4),(0.869758879972692,0.870485529511164,
0.87174273422458,0.872326084240172,0.873204411153942,0.874010743955939,
0.874994472275451,0.875007931381628,0.875034849593981,0.875142522443396,
0.875357868142224,0.87578855953988,0.876279189641456,0.876649942335193,
0.87762156006683,0.877741119380814,0.877893417289874,0.8785990745829,0.879529467117326,
0.88037454491644,0.880509218393365,0.881388531987041,0.881493223428069,
0.881776845419772,0.88235731026443,0.882481563865445,0.883237085513008,
0.883474324260898,0.884331701128309,0.884473737920896,0.884973578636525,
0.885477127405143,0.886486286562064,0.88674890271836,0.887629545631461,
0.887758657010789,0.888652550036325,0.888699881621262,0.88877320728299,
0.889674790128257,0.889792654204671,0.890624729299052,0.89081710235921,
0.891849276664315,0.892503925257153,0.892885974387419,0.89392962054734,
0.894447135456001,0.895369526423335,0.895492073079654,0.896428696983679,
0.896515185345151,0.896542505759394,0.897488259059208,0.89759856110344,
0.898533179890133,0.898660372227054,0.899731350842899,0.90057652658319,
0.90080757194602,0.901892382016172,0.902734317841206,0.903706899491867,
0.903863864974645,0.904852072009353,0.904957835363852,0.905957010871255,
0.906058410984315,0.907091123522502,0.907165767981078,0.908316999712988,
0.909355627132719,0.909441940742435,0.910606317825576,0.911770694908716,
0.912804598023032,0.912905604571812,0.913956733233253,0.914052814062224,
0.914200054804373,0.915207989116714,0.916282262741119,0.916371373192318,
0.916490939845244,0.917543223506502,0.918728034030748,0.918992083962159,
0.919920693161589,0.921124912662511,0.921441847691446,0.921805826279696,
0.922920140181492,0.92301040400446,0.924144462207337,0.924227331539888,
0.924498515924789,0.924887365664511),.UNSPECIFIED.);
#206=B_SPLINE_CURVE_WITH_KNOTS('',3,(#6459,#6460,#6461,#6462,#6463,#6464,
#6465,#6466,#6467,#6468),.UNSPECIFIED.,.F.,.F.,(4,1,1,1,1,1,1,4),(0.176252925143551,
0.184560644511767,0.198263979661171,0.211967314810574,0.22567064995998,
0.239373985109384,0.253077320258788,0.263113167894235),.UNSPECIFIED.);
#207=B_SPLINE_CURVE_WITH_KNOTS('',3,(#6472,#6473,#6474,#6475,#6476,#6477,
#6478,#6479,#6480,#6481,#6482,#6483,#6484,#6485,#6486,#6487,#6488,#6489,
#6490,#6491,#6492,#6493,#6494,#6495,#6496,#6497,#6498,#6499,#6500,#6501,
#6502,#6503,#6504,#6505,#6506,#6507,#6508,#6509,#6510,#6511,#6512,#6513,
#6514,#6515,#6516,#6517,#6518,#6519,#6520,#6521,#6522,#6523,#6524,#6525,
#6526,#6527,#6528,#6529,#6530,#6531,#6532,#6533,#6534,#6535,#6536,#6537,
#6538,#6539,#6540,#6541,#6542,#6543,#6544,#6545,#6546,#6547,#6548,#6549,
#6550,#6551,#6552,#6553,#6554,#6555,#6556,#6557,#6558,#6559,#6560,#6561,
#6562,#6563,#6564,#6565,#6566,#6567,#6568,#6569,#6570,#6571,#6572,#6573,
#6574,#6575,#6576,#6577,#6578,#6579,#6580,#6581,#6582,#6583,#6584,#6585,
#6586,#6587,#6588,#6589,#6590,#6591,#6592,#6593,#6594,#6595,#6596,#6597,
#6598,#6599,#6600,#6601,#6602,#6603,#6604,#6605,#6606,#6607,#6608,#6609,
#6610,#6611,#6612,#6613,#6614,#6615,#6616,#6617,#6618,#6619,#6620,#6621,
#6622,#6623,#6624,#6625,#6626,#6627,#6628,#6629,#6630,#6631,#6632,#6633,
#6634,#6635,#6636,#6637,#6638,#6639,#6640,#6641,#6642,#6643,#6644,#6645,
#6646,#6647,#6648,#6649,#6650,#6651,#6652,#6653,#6654,#6655,#6656,#6657,
#6658,#6659,#6660,#6661,#6662,#6663,#6664,#6665,#6666,#6667,#6668,#6669,
#6670,#6671,#6672,#6673,#6674,#6675,#6676,#6677,#6678,#6679,#6680,#6681,
#6682,#6683,#6684,#6685,#6686,#6687,#6688,#6689,#6690,#6691,#6692,#6693,
#6694,#6695,#6696,#6697,#6698,#6699,#6700,#6701,#6702,#6703,#6704,#6705,
#6706,#6707,#6708,#6709,#6710,#6711,#6712,#6713,#6714,#6715,#6716,#6717,
#6718,#6719,#6720,#6721,#6722,#6723,#6724,#6725,#6726,#6727,#6728,#6729,
#6730,#6731,#6732,#6733,#6734,#6735,#6736),.UNSPECIFIED.,.F.,.F.,(4,3,3,
3,3,3,3,3,3,3,3,3,3,3,3,3,3,3,3,3,3,3,3,3,3,3,3,3,3,3,3,3,3,3,3,3,3,3,3,
3,3,3,3,3,3,3,3,3,3,3,3,3,3,3,3,3,3,3,3,3,3,3,3,3,3,3,3,3,3,3,3,3,3,3,3,
3,3,3,3,3,3,3,3,3,3,3,3,3,4),(0.688131641343864,0.689314761032212,0.691834722800922,
0.693703748566986,0.693815059752015,0.694120845421919,0.696106555812941,
0.696674755655829,0.69863693361841,0.699183632579121,0.699762082259108,
0.700372021087102,0.702519138655622,0.704665231895891,0.705880262682915,
0.705898059096363,0.708072544362309,0.710247029628255,0.712132533021868,
0.712407997856653,0.712612402985762,0.713150427439269,0.713269980252118,
0.71542368234468,0.71582038285116,0.71632905321176,0.717904568643915,0.718501370276731,
0.718732593935092,0.720891091454745,0.721768770571069,0.723273035397935,
0.72394144221912,0.724852784884422,0.725348389623133,0.727220457227321,
0.729439561284607,0.730104151479239,0.730463310447744,0.730972975833752,
0.731595890171908,0.733395878387619,0.733808128418899,0.735880309267277,
0.736243644713635,0.737093166783082,0.739511491583955,0.740143198813981,
0.742674365642018,0.74518823561924,0.747311311037597,0.747622078154452,
0.748683102587221,0.749333548681742,0.749716060616075,0.749979037570929,
0.750002944566825,0.750863596419075,0.751638578210679,0.752393644156408,
0.754458222700427,0.755389356921028,0.755453739631073,0.755693919901954,
0.757957144087623,0.759715314255479,0.761199132073145,0.761573930580403,
0.76234395623894,0.764354189229626,0.764605166349366,0.764843846734766,
0.766864582555132,0.767483771584202,0.767694121529734,0.768861764455666,
0.770973221850162,0.772800952370778,0.773194040502824,0.773814312479065,
0.775581554772174,0.777629151819457,0.778049115879405,0.779670515743867,
0.779934503428395,0.781976400104079,0.784016719948897,0.785886619524499,
0.786054694377726),.UNSPECIFIED.);
#208=B_SPLINE_CURVE_WITH_KNOTS('',3,(#6737,#6738,#6739,#6740,#6741,#6742,
#6743,#6744,#6745,#6746),.UNSPECIFIED.,.F.,.F.,(4,3,3,4),(0.00991384614434246,
0.43189499554289,0.84033809412046,0.999999891452913),.UNSPECIFIED.);
#209=B_SPLINE_CURVE_WITH_KNOTS('',3,(#7330,#7331,#7332,#7333,#7334,#7335,
#7336,#7337,#7338,#7339),.UNSPECIFIED.,.F.,.F.,(4,1,1,1,1,1,1,4),(0.349975519155613,
0.362704001454022,0.376407336603426,0.390110671752829,0.403814006902233,
0.417517342051639,0.431220677201043,0.436836897889921),.UNSPECIFIED.);
#210=B_SPLINE_CURVE_WITH_KNOTS('',3,(#7343,#7344,#7345,#7346,#7347,#7348,
#7349,#7350,#7351,#7352,#7353,#7354,#7355,#7356,#7357,#7358,#7359,#7360,
#7361,#7362,#7363,#7364,#7365,#7366,#7367,#7368,#7369,#7370,#7371,#7372,
#7373,#7374,#7375,#7376,#7377,#7378,#7379,#7380,#7381,#7382,#7383,#7384,
#7385,#7386,#7387,#7388,#7389,#7390,#7391,#7392,#7393,#7394,#7395,#7396,
#7397,#7398,#7399,#7400,#7401,#7402,#7403,#7404,#7405,#7406,#7407,#7408,
#7409,#7410,#7411,#7412,#7413,#7414,#7415,#7416,#7417,#7418,#7419,#7420,
#7421,#7422,#7423,#7424,#7425,#7426,#7427,#7428,#7429,#7430,#7431,#7432,
#7433,#7434,#7435,#7436,#7437,#7438,#7439,#7440,#7441,#7442,#7443,#7444,
#7445,#7446,#7447,#7448,#7449,#7450,#7451,#7452,#7453,#7454,#7455,#7456,
#7457,#7458,#7459,#7460,#7461,#7462,#7463,#7464,#7465,#7466,#7467,#7468,
#7469,#7470,#7471,#7472,#7473,#7474,#7475,#7476,#7477,#7478,#7479,#7480,
#7481,#7482,#7483,#7484,#7485,#7486,#7487,#7488,#7489,#7490,#7491,#7492,
#7493,#7494,#7495,#7496,#7497,#7498,#7499,#7500,#7501,#7502,#7503,#7504,
#7505,#7506,#7507,#7508,#7509,#7510,#7511,#7512,#7513,#7514,#7515,#7516,
#7517,#7518,#7519,#7520,#7521,#7522,#7523,#7524,#7525,#7526,#7527,#7528,
#7529,#7530,#7531,#7532,#7533,#7534,#7535,#7536,#7537,#7538,#7539,#7540,
#7541,#7542,#7543,#7544,#7545,#7546,#7547,#7548,#7549,#7550,#7551,#7552,
#7553,#7554,#7555,#7556,#7557,#7558,#7559,#7560,#7561,#7562,#7563,#7564,
#7565,#7566,#7567,#7568,#7569,#7570,#7571,#7572,#7573,#7574,#7575,#7576,
#7577,#7578,#7579,#7580,#7581,#7582,#7583,#7584,#7585,#7586,#7587,#7588,
#7589,#7590,#7591,#7592),.UNSPECIFIED.,.F.,.F.,(4,3,3,3,3,3,3,3,3,3,3,3,
3,3,3,3,3,3,3,3,3,3,3,3,3,3,3,3,3,3,3,3,3,3,3,3,3,3,3,3,3,3,3,3,3,3,3,3,
3,3,3,3,3,3,3,3,3,3,3,3,3,3,3,3,3,3,3,3,3,3,3,3,3,3,3,3,3,3,3,3,3,3,3,4),
(0.52747373645237,0.529051899150639,0.529348197975988,0.529435257833407,
0.530564394046863,0.5313924974335,0.531863323978385,0.532025538673434,0.53360608781721,
0.533943885521644,0.535560235168097,0.535866247278542,0.53595990248878,
0.537580720173749,0.537794740342584,0.539385887203904,0.539726754354958,
0.539904520314142,0.540068594461336,0.541366018512635,0.54166416923641,
0.54273816933098,0.544334135496638,0.544677301489387,0.546311284931168,
0.546620625134916,0.546881825500972,0.548570443303932,0.550185751821946,
0.550523940821989,0.550621591883138,0.551026788261882,0.552404121832281,
0.552483268734774,0.553859128838841,0.555476562952053,0.555820601155685,
0.557475802537767,0.557786461475885,0.558053280608171,0.559759167190085,
0.561396775992036,0.561735728378134,0.562239317253216,0.563700589472416,
0.563718489200773,0.565243709209933,0.566884526428944,0.56722887053272,
0.568907193520251,0.569218635687249,0.569492364153245,0.57121563478217,
0.572877660199052,0.573216683128856,0.573724759070001,0.575224343464149,
0.575275249253402,0.576911596871333,0.578577887114259,0.578921950043819,
0.580625478922553,0.580937145191598,0.581219387192975,0.582960006740632,
0.584648765463279,0.584987131768959,0.585504068218745,0.587021331848439,
0.587149881046162,0.588885057715627,0.590579105520055,0.590921201093641,
0.591198971190522,0.592937987390709,0.593255354360965,0.594200353951658,
0.594740549599617,0.596470122441034,0.59680899019355,0.597601068502203,
0.598885966962483,0.599728031354459,0.600302570023387),.UNSPECIFIED.);
#211=B_SPLINE_CURVE_WITH_KNOTS('',3,(#7593,#7594,#7595,#7596,#7597,#7598,
#7599,#7600,#7601,#7602),.UNSPECIFIED.,.F.,.F.,(4,3,3,4),(0.00952418931300581,
0.00990099008476424,0.79818523923233,0.999999995607544),.UNSPECIFIED.);
#212=B_SPLINE_CURVE_WITH_KNOTS('',3,(#8186,#8187,#8188,#8189,#8190,#8191,
#8192,#8193,#8194,#8195,#8196),.UNSPECIFIED.,.F.,.F.,(4,1,1,1,1,1,1,1,4),
(0.523697189057374,0.527144023246871,0.540847358396277,0.554550693545681,
0.568254028695084,0.581957363844488,0.595660698993892,0.609364034143298,
0.610559610701549),.UNSPECIFIED.);
#213=B_SPLINE_CURVE_WITH_KNOTS('',3,(#8200,#8201,#8202,#8203,#8204,#8205,
#8206,#8207,#8208,#8209,#8210,#8211,#8212,#8213,#8214,#8215,#8216,#8217,
#8218,#8219,#8220,#8221,#8222,#8223,#8224,#8225,#8226,#8227,#8228,#8229,
#8230,#8231,#8232,#8233,#8234,#8235,#8236,#8237,#8238,#8239,#8240,#8241,
#8242,#8243,#8244,#8245,#8246,#8247,#8248,#8249,#8250,#8251,#8252,#8253,
#8254,#8255,#8256,#8257,#8258,#8259,#8260,#8261,#8262,#8263,#8264,#8265,
#8266,#8267,#8268,#8269,#8270,#8271,#8272,#8273,#8274,#8275,#8276,#8277,
#8278,#8279,#8280,#8281,#8282,#8283,#8284,#8285,#8286,#8287,#8288,#8289,
#8290,#8291,#8292,#8293,#8294,#8295,#8296,#8297,#8298,#8299,#8300,#8301,
#8302,#8303,#8304,#8305,#8306,#8307,#8308,#8309,#8310,#8311,#8312,#8313,
#8314,#8315,#8316,#8317,#8318,#8319,#8320,#8321,#8322,#8323,#8324,#8325,
#8326,#8327,#8328,#8329,#8330,#8331,#8332,#8333,#8334,#8335,#8336,#8337,
#8338,#8339,#8340,#8341,#8342,#8343,#8344,#8345,#8346,#8347,#8348,#8349,
#8350,#8351,#8352,#8353,#8354,#8355,#8356,#8357,#8358,#8359,#8360,#8361,
#8362,#8363,#8364,#8365,#8366,#8367,#8368,#8369,#8370,#8371,#8372,#8373,
#8374,#8375,#8376,#8377,#8378,#8379,#8380,#8381,#8382,#8383,#8384,#8385,
#8386,#8387,#8388,#8389,#8390,#8391,#8392),.UNSPECIFIED.,.F.,.F.,(4,3,3,
3,3,3,3,3,3,3,3,3,3,3,3,3,3,3,3,3,3,3,3,3,3,3,3,3,3,3,3,3,3,3,3,3,3,3,3,
3,3,3,3,3,3,3,3,3,3,3,3,3,3,3,3,3,3,3,3,3,3,3,3,3,4),(0.40026264482107,
0.40068005783955,0.401298172326908,0.403122112054375,0.404854072835967,
0.406272748379379,0.40658064230104,0.408299817120458,0.408593931236774,
0.410303799614883,0.411452236049443,0.412005967811544,0.412164935177948,
0.412880174190894,0.414580711910528,0.416275352720443,0.417612227701741,
0.417964185499641,0.419644407627059,0.421319831092384,0.422510280205421,
0.422988022536589,0.423242363459706,0.423979966715549,0.425646329266586,
0.427307253507063,0.428493056189636,0.428962816632566,0.430610517111411,
0.432253777674845,0.433142735507649,0.433890526658095,0.434653191175794,
0.436288555534597,0.437918874058957,0.438969009593022,0.439544214507256,
0.441162326874592,0.442776308055551,0.443395256432532,0.444161065658546,
0.444384383220288,0.444945545890795,0.446552594429736,0.448154936818938,
0.449082182148897,0.449752633068425,0.451343645899633,0.452930796058175,
0.453305875867915,0.454087721097147,0.454512555320115,0.454895109406677,
0.456476850255355,0.458051687309259,0.458867846119032,0.45962280760854,
0.461187824209939,0.462747303652973,0.462906676636076,0.463708819890668,
0.464296353926583,0.464534016139875,0.466084060212194,0.466912947152457),
 .UNSPECIFIED.);
#214=B_SPLINE_CURVE_WITH_KNOTS('',3,(#8977,#8978,#8979,#8980,#8981,#8982,
#8983,#8984,#8985,#8986),.UNSPECIFIED.,.F.,.F.,(4,1,1,1,1,1,1,4),(0.697420868224119,
0.705287380189124,0.718990715338528,0.732694050487935,0.746397385637338,
0.760100720786743,0.773804055936146,0.784281216415016),.UNSPECIFIED.);
#215=B_SPLINE_CURVE_WITH_KNOTS('',3,(#8990,#8991,#8992,#8993,#8994,#8995,
#8996,#8997,#8998,#8999,#9000,#9001,#9002,#9003,#9004,#9005,#9006,#9007,
#9008,#9009,#9010,#9011,#9012,#9013,#9014,#9015,#9016,#9017,#9018,#9019,
#9020,#9021,#9022,#9023,#9024,#9025,#9026,#9027,#9028,#9029,#9030,#9031,
#9032,#9033,#9034,#9035,#9036,#9037,#9038,#9039,#9040,#9041,#9042,#9043,
#9044,#9045,#9046,#9047,#9048,#9049,#9050,#9051,#9052,#9053,#9054,#9055,
#9056,#9057,#9058,#9059,#9060,#9061,#9062,#9063,#9064,#9065,#9066,#9067,
#9068,#9069,#9070,#9071,#9072,#9073,#9074,#9075,#9076,#9077,#9078,#9079,
#9080,#9081,#9082,#9083,#9084,#9085,#9086,#9087,#9088,#9089,#9090,#9091,
#9092,#9093,#9094,#9095,#9096,#9097,#9098,#9099,#9100,#9101,#9102,#9103,
#9104,#9105,#9106,#9107,#9108,#9109,#9110,#9111,#9112,#9113,#9114,#9115,
#9116,#9117,#9118,#9119,#9120,#9121,#9122,#9123,#9124,#9125,#9126,#9127,
#9128,#9129,#9130),.UNSPECIFIED.,.F.,.F.,(4,2,2,2,2,2,2,2,2,2,2,2,1,2,2,
2,2,2,2,2,2,2,2,2,2,2,2,2,2,2,2,2,2,2,1,1,2,2,2,2,2,2,2,2,2,2,2,2,2,2,2,
2,2,2,2,2,2,2,2,2,2,2,2,2,2,2,2,2,2,2,2,4),(0.200128240817423,0.201866030704306,
0.205573880750427,0.206883432337359,0.207534144911759,0.210120282436187,
0.210224576791779,0.213638623857346,0.216417241542985,0.220393815377332,
0.222466371349829,0.223205861279805,0.223429809548967,0.2235778273109,0.225055191442768,
0.227149006897319,0.229560310574581,0.233904198417305,0.235808302768294,
0.236291434739884,0.236309444209184,0.236635037719432,0.239770679330015,
0.23984421783575,0.240659389937292,0.242667019509418,0.246537779635109,
0.247414581457278,0.249103379337275,0.249376969411214,0.249840223369746,
0.249947778277273,0.249987359477586,0.250000553211023,0.250053328144773,
0.250158878012273,0.250369977747273,0.250792177217272,0.25349942716267,
0.254169772977267,0.255299792188578,0.256828602298374,0.259440889256948,
0.261836895729618,0.264395435536737,0.266918538499273,0.267680156017247,
0.270172903762354,0.272632831710573,0.274435347537237,0.274548583388008,
0.274882914502758,0.275582957983243,0.277319751710622,0.279722379511146,
0.281190539057227,0.283579805681781,0.285443367014004,0.28778751713663,
0.290114351083245,0.292413205868745,0.294700922097206,0.296061846577487,
0.296789565268609,0.297130271678214,0.299005501176905,0.301198798902105,
0.301456113617196,0.303695261214307,0.305734169391335,0.30794258256796,
0.30821130439936),.UNSPECIFIED.);
#216=B_SPLINE_CURVE_WITH_KNOTS('',3,(#9715,#9716,#9717,#9718,#9719,#9720,
#9721,#9722,#9723,#9724),.UNSPECIFIED.,.F.,.F.,(4,1,1,1,1,1,1,4),(0.871143699777566,
0.883430737131381,0.897134072280784,0.910837407430191,0.924540742579594,
0.938244077728998,0.951947412878401,0.958004829873163),.UNSPECIFIED.);
#217=B_SPLINE_CURVE_WITH_KNOTS('',3,(#10308,#10309,#10310,#10311,#10312,
#10313,#10314,#10315,#10316,#10317,#10318,#10319,#10320,#10321,#10322,#10323,
#10324,#10325,#10326,#10327,#10328,#10329,#10330,#10331,#10332,#10333,#10334,
#10335,#10336,#10337,#10338,#10339,#10340,#10341,#10342,#10343,#10344,#10345,
#10346,#10347,#10348,#10349,#10350,#10351,#10352,#10353,#10354,#10355,#10356,
#10357,#10358,#10359,#10360,#10361,#10362,#10363),.UNSPECIFIED.,.F.,.F.,
(4,2,2,2,2,2,2,2,2,2,2,2,2,2,2,2,2,2,2,2,2,2,2,2,2,2,2,4),(0.089391423624651,
0.0905595393350974,0.0950944669700259,0.0996107737415503,0.102340633615343,
0.104251480344194,0.108435325486725,0.112629259120639,0.116043968764746,
0.117943339915031,0.122132972586136,0.126333184910187,0.12974730391415,
0.131635193939239,0.135837439883449,0.140050129228384,0.143450639063553,
0.145327049903884,0.149539187021852,0.153761849367854,0.157153974212957,
0.159018905532695,0.163241831024629,0.16747532864817,0.170857309362363,
0.172710560445761,0.175426252194544,0.176252924640868),.UNSPECIFIED.);
#218=B_SPLINE_CURVE_WITH_KNOTS('',3,(#10364,#10365,#10366,#10367,#10368,
#10369,#10370,#10371,#10372,#10373,#10374,#10375,#10376,#10377,#10378,#10379,
#10380,#10381,#10382,#10383,#10384,#10385,#10386,#10387,#10388,#10389),
 .UNSPECIFIED.,.F.,.F.,(4,2,1,2,2,2,2,2,1,2,2,2,2,4),(0.786054712852411,
0.791286205977411,0.796517717577097,0.801749229176782,0.806980740776468,
0.817443763975838,0.827906787175209,0.833138298774895,0.83836981037458,
0.843601321974265,0.848832833573951,0.854064345173636,0.859295856773322,
0.869758855257908),.UNSPECIFIED.);
#219=B_SPLINE_CURVE_WITH_KNOTS('',3,(#10971,#10972,#10973,#10974,#10975,
#10976,#10977,#10978,#10979,#10980,#10981,#10982,#10983,#10984,#10985,#10986,
#10987,#10988,#10989,#10990,#10991,#10992,#10993,#10994,#10995,#10996,#10997,
#10998,#10999,#11000,#11001,#11002,#11003,#11004,#11005,#11006,#11007,#11008,
#11009,#11010,#11011,#11012,#11013,#11014,#11015,#11016,#11017,#11018,#11019,
#11020,#11021,#11022,#11023,#11024,#11025,#11026),.UNSPECIFIED.,.F.,.F.,
(4,2,2,2,2,2,2,2,2,2,2,2,2,2,2,2,2,2,2,2,2,2,2,2,2,2,2,4),(0.263113168368197,
0.265742657838393,0.266780655408191,0.268553749772941,0.272866371808103,
0.27718984066949,0.280483990557595,0.282245605283151,0.28656996226372,0.290905197822577,
0.294187325707001,0.295937460785954,0.300273678533526,0.304620805463894,
0.307890660856405,0.309629316283707,0.313977519703896,0.318336661997184,
0.321593996005809,0.323321171775807,0.327681489161353,0.332052774059168,
0.335297331155212,0.337013027262696,0.341385588548603,0.345769144933327,
0.349000666304619,0.349975518404852),.UNSPECIFIED.);
#220=B_SPLINE_CURVE_WITH_KNOTS('',3,(#11027,#11028,#11029,#11030,#11031,
#11032,#11033,#11034,#11035,#11036,#11037,#11038,#11039,#11040,#11041,#11042,
#11043,#11044,#11045,#11046,#11047,#11048,#11049,#11050,#11051,#11052,#11053,
#11054,#11055,#11056,#11057,#11058,#11059,#11060,#11061,#11062,#11063,#11064,
#11065,#11066,#11067,#11068,#11069,#11070,#11071,#11072,#11073,#11074,#11075,
#11076,#11077,#11078,#11079,#11080,#11081,#11082,#11083,#11084,#11085,#11086,
#11087,#11088,#11089,#11090,#11091,#11092,#11093,#11094,#11095,#11096,#11097,
#11098,#11099,#11100,#11101,#11102,#11103,#11104,#11105,#11106,#11107,#11108,
#11109,#11110,#11111,#11112,#11113,#11114,#11115,#11116,#11117,#11118,#11119,
#11120,#11121,#11122,#11123,#11124,#11125,#11126,#11127,#11128,#11129,#11130,
#11131,#11132,#11133,#11134,#11135,#11136,#11137,#11138,#11139,#11140,#11141,
#11142,#11143,#11144,#11145,#11146,#11147,#11148,#11149,#11150,#11151,#11152,
#11153,#11154,#11155,#11156,#11157,#11158,#11159,#11160,#11161,#11162,#11163,
#11164,#11165,#11166,#11167,#11168,#11169,#11170,#11171,#11172,#11173,#11174,
#11175,#11176,#11177,#11178,#11179,#11180,#11181,#11182,#11183,#11184,#11185,
#11186,#11187,#11188,#11189,#11190,#11191,#11192,#11193,#11194,#11195,#11196,
#11197,#11198,#11199,#11200,#11201,#11202,#11203,#11204,#11205,#11206,#11207,
#11208,#11209,#11210,#11211,#11212,#11213,#11214,#11215,#11216,#11217,#11218,
#11219,#11220,#11221,#11222,#11223,#11224,#11225,#11226,#11227,#11228,#11229,
#11230,#11231,#11232,#11233,#11234,#11235,#11236,#11237,#11238,#11239,#11240,
#11241,#11242,#11243,#11244,#11245,#11246,#11247,#11248,#11249,#11250,#11251,
#11252,#11253,#11254,#11255,#11256,#11257,#11258,#11259,#11260,#11261,#11262,
#11263,#11264,#11265,#11266,#11267,#11268,#11269,#11270,#11271,#11272,#11273,
#11274,#11275,#11276,#11277,#11278,#11279),.UNSPECIFIED.,.F.,.F.,(4,3,3,
3,3,3,3,3,3,3,3,3,3,3,3,3,3,3,3,3,3,3,3,3,3,3,3,3,3,3,3,3,3,3,3,3,3,3,3,
3,3,3,3,3,3,3,3,3,3,3,3,3,3,3,3,3,3,3,3,3,3,3,3,3,3,3,3,3,3,3,3,3,3,3,3,
3,3,3,3,3,3,3,3,3,4),(0.60030257619315,0.601189401238819,0.602909739404366,
0.603245517223693,0.605002346324258,0.605309646424134,0.605545629343393,
0.607003363859578,0.608757263785899,0.60914228646357,0.61004280332781,0.611281209067562,
0.611901081233266,0.613377057716348,0.613853788785253,0.615611323084996,
0.615950716361278,0.617744723300169,0.618053374986395,0.618374836582177,
0.620267953155473,0.622051675015491,0.622385240506117,0.62286069466159,
0.624507651129624,0.624838012505862,0.62663720455143,0.626911687662707,
0.628705580769699,0.629042002612383,0.630872153869016,0.63117842213011,
0.631519302019439,0.633321023521919,0.635145407190063,0.635472861466182,
0.636091011482715,0.637630165874889,0.638198067361429,0.639795378590147,
0.640402274649001,0.642236165068601,0.642568814829256,0.644438788673369,
0.644741885068638,0.645106605890056,0.646921572363247,0.648788889759442,
0.649111263269795,0.649776330530335,0.651306816390525,0.652025413362867,
0.653511077108235,0.654371644464094,0.656249709971456,0.656577713392943,
0.658491743582273,0.658790801499529,0.659184825437669,0.661011007519301,
0.662925930738672,0.663242112785549,0.663967097542107,0.665479537428467,
0.666372856469514,0.667726617355008,0.668874708145114,0.670801793419525,
0.671123555237032,0.67308655957457,0.67337998004951,0.6738114265749,0.675695565724942,
0.676907769656349,0.677663005703046,0.677971115071542,0.678184443340941,
0.678723831294199,0.680306718911389,0.681303959578308,0.682642322751236,
0.683977754105793,0.685960075522419,0.686277776527909,0.688131638809681),
 .UNSPECIFIED.);
#221=B_SPLINE_CURVE_WITH_KNOTS('',3,(#11861,#11862,#11863,#11864,#11865,
#11866,#11867,#11868,#11869,#11870,#11871,#11872,#11873,#11874,#11875,#11876,
#11877,#11878,#11879,#11880,#11881,#11882,#11883,#11884,#11885,#11886,#11887,
#11888,#11889,#11890,#11891,#11892,#11893,#11894,#11895,#11896,#11897,#11898,
#11899,#11900,#11901,#11902,#11903,#11904,#11905,#11906,#11907,#11908,#11909,
#11910,#11911,#11912,#11913,#11914,#11915,#11916),.UNSPECIFIED.,.F.,.F.,
(4,2,2,2,2,2,2,2,2,2,2,2,2,2,2,2,2,2,2,2,2,2,2,2,2,2,2,4),(0.436836898442264,
0.44028512212841,0.443749619786646,0.444924012350447,0.446547870997785,
0.451023331975289,0.455509965844047,0.45862734749985,0.460239726448088,
0.464728704146598,0.469228870973991,0.472330682649257,0.473931581895461,
0.478434230166749,0.482948082318817,0.48603401779866,0.487623437340133,
0.492139912747286,0.496667605253571,0.499737352948064,0.501315292782318,
0.50584575466897,0.510387445283683,0.513440688097467,0.515007078198262,
0.518368370665047,0.521746687744067,0.523697187701085),.UNSPECIFIED.);
#222=B_SPLINE_CURVE_WITH_KNOTS('',3,(#11917,#11918,#11919,#11920,#11921,
#11922,#11923,#11924,#11925,#11926,#11927,#11928,#11929,#11930,#11931,#11932,
#11933,#11934,#11935,#11936,#11937,#11938,#11939,#11940,#11941,#11942,#11943,
#11944,#11945,#11946,#11947,#11948,#11949,#11950,#11951,#11952,#11953,#11954,
#11955,#11956,#11957,#11958,#11959,#11960,#11961,#11962,#11963,#11964,#11965,
#11966,#11967,#11968,#11969,#11970,#11971,#11972,#11973,#11974,#11975,#11976,
#11977,#11978,#11979,#11980,#11981,#11982,#11983,#11984,#11985,#11986,#11987,
#11988,#11989,#11990,#11991,#11992,#11993,#11994,#11995,#11996,#11997,#11998,
#11999,#12000,#12001,#12002,#12003,#12004,#12005,#12006,#12007,#12008,#12009,
#12010,#12011,#12012,#12013,#12014,#12015,#12016,#12017,#12018,#12019,#12020,
#12021,#12022,#12023,#12024,#12025,#12026,#12027,#12028,#12029,#12030,#12031,
#12032,#12033,#12034,#12035,#12036,#12037,#12038,#12039,#12040,#12041,#12042,
#12043,#12044,#12045,#12046,#12047,#12048,#12049,#12050,#12051,#12052,#12053,
#12054,#12055,#12056,#12057,#12058,#12059,#12060,#12061,#12062,#12063,#12064,
#12065,#12066,#12067,#12068,#12069,#12070,#12071,#12072,#12073,#12074,#12075,
#12076,#12077,#12078,#12079,#12080,#12081,#12082,#12083,#12084,#12085,#12086,
#12087,#12088,#12089,#12090,#12091,#12092,#12093,#12094,#12095,#12096,#12097,
#12098,#12099,#12100,#12101,#12102,#12103,#12104,#12105,#12106,#12107,#12108,
#12109,#12110,#12111,#12112,#12113,#12114,#12115,#12116,#12117,#12118,#12119,
#12120,#12121,#12122,#12123,#12124,#12125,#12126,#12127,#12128,#12129,#12130,
#12131,#12132,#12133,#12134,#12135,#12136,#12137,#12138,#12139,#12140,#12141,
#12142,#12143,#12144,#12145,#12146,#12147,#12148,#12149,#12150,#12151,#12152,
#12153,#12154,#12155,#12156,#12157,#12158,#12159,#12160,#12161,#12162,#12163,
#12164,#12165,#12166,#12167,#12168,#12169,#12170,#12171,#12172),
 .UNSPECIFIED.,.F.,.F.,(4,3,3,3,3,3,3,3,3,3,3,3,3,3,3,3,3,3,3,3,3,3,3,3,
3,3,3,3,3,3,3,3,3,3,3,3,3,3,3,3,3,3,3,3,3,3,3,3,3,3,3,3,3,3,3,3,3,3,3,3,
3,3,3,3,3,3,3,3,3,3,3,3,3,3,3,3,3,3,3,3,3,3,3,3,3,4),(0.466912950325338,
0.467472766280947,0.468417974763412,0.46978818431029,0.469932587533265,
0.47129863832162,0.471463494806382,0.472225090173623,0.473608891662702,
0.47373767471581,0.473889674137103,0.47448304624588,0.475906064652203,0.476256251030707,
0.477743996876837,0.477893616364448,0.479393604778962,0.479762574502474,
0.481193393146625,0.481284396849366,0.481852316141335,0.482053144806771,
0.482121930560359,0.482985527023777,0.484015123641915,0.485482165709274,
0.485907842002653,0.48591881725909,0.487361272055883,0.487658933593313,
0.489034092789166,0.489319092825923,0.489623243367662,0.490105456740773,
0.491131958854974,0.491842483861051,0.492337262254517,0.493177582739251,
0.493408292648108,0.494885161573581,0.495269744461007,0.49673736636145,
0.497193341928554,0.498210138514571,0.498662542146804,0.498705857107493,
0.499085866568777,0.499558997728832,0.499573166982503,0.49979556330886,
0.499913846098874,0.499972987493881,0.500002558191385,0.500032128888888,
0.500566703303709,0.500978391208999,0.502528451343835,0.504090245325587,
0.50453782032956,0.504707309097756,0.504763440489445,0.504829201076751,
0.506776975447536,0.507206135241715,0.50833835876222,0.508372021837055,
0.508563272935988,0.509922915497184,0.510791211025289,0.511050748436128,
0.512333539050337,0.513966693221555,0.515141167966327,0.51677136573474,
0.518389456788296,0.518850631020903,0.519903637611228,0.520007168736589,
0.520083154277598,0.521218837616662,0.521646654493025,0.52331386361242,
0.524981072731814,0.525952074805031,0.526661721614175,0.527473735861454),
 .UNSPECIFIED.);
#223=B_SPLINE_CURVE_WITH_KNOTS('',3,(#12754,#12755,#12756,#12757,#12758,
#12759,#12760,#12761,#12762,#12763,#12764,#12765,#12766,#12767,#12768,#12769,
#12770,#12771,#12772,#12773,#12774,#12775,#12776,#12777,#12778,#12779,#12780,
#12781,#12782,#12783,#12784,#12785,#12786,#12787,#12788,#12789,#12790,#12791,
#12792,#12793,#12794,#12795,#12796,#12797,#12798,#12799,#12800,#12801,#12802,
#12803,#12804,#12805,#12806,#12807,#12808,#12809,#12810,#12811,#12812,#12813,
#12814,#12815),.UNSPECIFIED.,.F.,.F.,(4,2,2,2,2,2,2,2,2,2,2,2,2,2,2,2,2,
2,2,2,2,2,2,2,2,2,2,2,2,2,4),(0.610559611763275,0.610850043636259,0.617090034227579,
0.623067369292701,0.624541991686435,0.629215336097819,0.633724591606801,
0.636358127953903,0.637447251019191,0.638233847115783,0.642922915257891,
0.647424308901441,0.650057589910619,0.651158990569127,0.651925702544991,
0.656630689245274,0.661124123609802,0.663757264826821,0.664866706564256,
0.66561755797433,0.670338661630432,0.674824037517178,0.677457153701147,
0.678574530659943,0.679309413403924,0.684037600324779,0.68877699474138,
0.69158404503972,0.693001168048204,0.695899868924858,0.69742086782597),
 .UNSPECIFIED.);
#224=B_SPLINE_CURVE_WITH_KNOTS('',3,(#12816,#12817,#12818,#12819,#12820,
#12821,#12822,#12823,#12824,#12825,#12826,#12827,#12828,#12829,#12830,#12831,
#12832,#12833,#12834,#12835,#12836,#12837,#12838,#12839,#12840,#12841,#12842,
#12843,#12844,#12845,#12846,#12847),.UNSPECIFIED.,.F.,.F.,(4,2,2,2,2,2,
2,2,2,2,2,2,2,2,2,4),(0.308211305137186,0.313964513764408,0.319717722391631,
0.331224139646075,0.336977348273298,0.34273055690052,0.348483765527742,
0.354236974154964,0.359990182782187,0.365743391409409,0.371496600036631,
0.377249808663854,0.383003017291076,0.388756225918298,0.394509434545521,
0.400262643172743),.UNSPECIFIED.);
#225=B_SPLINE_CURVE_WITH_KNOTS('',3,(#13429,#13430,#13431,#13432,#13433,
#13434,#13435,#13436,#13437,#13438,#13439,#13440,#13441,#13442,#13443,#13444,
#13445,#13446,#13447,#13448,#13449,#13450,#13451,#13452,#13453,#13454,#13455,
#13456,#13457,#13458,#13459,#13460,#13461,#13462,#13463,#13464,#13465,#13466,
#13467,#13468,#13469,#13470,#13471,#13472,#13473,#13474,#13475,#13476,#13477,
#13478,#13479,#13480,#13481,#13482,#13483,#13484,#13485,#13486,#13487,#13488,
#13489,#13490,#13491,#13492,#13493,#13494,#13495,#13496),.UNSPECIFIED.,
 .F.,.F.,(4,2,2,2,2,2,2,2,2,2,2,2,2,2,2,2,2,2,2,2,2,2,2,2,2,2,2,2,2,2,2,
2,2,4),(0.784281216698689,0.78698264863415,0.787507391085553,0.788844256867853,
0.793720072464784,0.798128092401485,0.800766058579021,0.801949175664303,
0.802536112338185,0.807430097384011,0.811829032549784,0.814468075293553,
0.815657970812107,0.816227967715558,0.821140858977465,0.825530341127574,
0.828170656142732,0.829366878262443,0.829919823277682,0.834851070858632,
0.839231374720128,0.841872835493414,0.84307582916721,0.843611678581624,
0.84856238680792,0.852932960442674,0.855576174746113,0.856785243116103,
0.857303534077428,0.862265397487825,0.867237990543617,0.869727401981977,
0.870995320127419,0.871143698850696),.UNSPECIFIED.);
#226=B_SPLINE_CURVE_WITH_KNOTS('',3,(#13497,#13498,#13499,#13500,#13501,
#13502,#13503,#13504,#13505,#13506,#13507,#13508,#13509,#13510,#13511,#13512,
#13513,#13514,#13515,#13516,#13517,#13518,#13519,#13520,#13521,#13522,#13523,
#13524,#13525,#13526,#13527,#13528,#13529,#13530,#13531,#13532,#13533),
 .UNSPECIFIED.,.F.,.F.,(4,2,2,1,2,2,1,1,1,1,2,2,2,1,2,2,2,2,2,1,2,4),(0.121170801378382,
0.123638221240141,0.124871931233322,0.124949038107896,0.124997229904505,
0.125006868263826,0.12502614498247,0.125180358731617,0.125488786229913,
0.126105641226503,0.131040481199228,0.140910161144677,0.145845001117402,
0.150779841090126,0.155714681062851,0.160649521035576,0.170519200981025,
0.180388880926474,0.185323720899199,0.190258560871923,0.195193400844648,
0.200128240817373),.UNSPECIFIED.);
#227=B_SPLINE_CURVE_WITH_KNOTS('',3,(#14116,#14117,#14118,#14119,#14120,
#14121,#14122,#14123,#14124,#14125,#14126,#14127,#14128),.UNSPECIFIED.,
 .F.,.F.,(4,2,2,1,2,2,4),(0.958004830573286,0.965218204916734,0.965650748027808,
0.979354083177211,0.993057418326615,0.998193162869371,0.999999998954298),
 .UNSPECIFIED.);
#228=B_SPLINE_CURVE_WITH_KNOTS('',3,(#14130,#14131,#14132,#14133,#14134,
#14135,#14136,#14137,#14138,#14139,#14140,#14141,#14142,#14143,#14144,#14145,
#14146,#14147,#14148,#14149,#14150,#14151,#14152,#14153,#14154,#14155,#14156,
#14157,#14158,#14159,#14160,#14161,#14162,#14163,#14164,#14165,#14166,#14167,
#14168,#14169,#14170,#14171,#14172,#14173,#14174,#14175,#14176,#14177,#14178,
#14179,#14180,#14181,#14182,#14183,#14184,#14185,#14186,#14187,#14188,#14189,
#14190,#14191,#14192,#14193,#14194,#14195,#14196,#14197,#14198,#14199,#14200,
#14201,#14202,#14203,#14204,#14205,#14206,#14207,#14208,#14209,#14210,#14211,
#14212,#14213,#14214,#14215,#14216,#14217,#14218,#14219,#14220,#14221,#14222,
#14223,#14224,#14225,#14226,#14227,#14228,#14229,#14230,#14231,#14232,#14233,
#14234,#14235,#14236,#14237,#14238),.UNSPECIFIED.,.F.,.F.,(4,3,3,3,3,3,
3,3,3,3,3,3,3,3,3,3,3,3,3,3,3,3,3,3,3,3,3,3,3,3,3,3,3,3,3,3,4),(6.4892523968004E-8,
0.0303098328355269,0.0326560244439236,0.0632119133528833,0.0653834825079997,
0.096200234435292,0.0978752966906494,0.124999999999872,0.156825898551176,
0.187499999999807,0.218749999999775,0.233886718749762,0.241455078124755,
0.245239257812252,0.247904457503893,0.249023437499749,0.249999999999749,
0.321501463870902,0.374999999999772,0.437499999999784,0.46874999999979,
0.484374999999793,0.492187499999794,0.498046874999796,0.499999999999796,
0.574186829404018,0.65095850121378,0.7316495777856,0.749999999999898,0.821729675683046,
0.836387398653219,0.895873279501868,0.9746538243741,0.9947442219772,0.999980257398332,
0.999987905873584,0.999999906059835),.UNSPECIFIED.);
#229=B_SPLINE_CURVE_WITH_KNOTS('',3,(#14239,#14240,#14241,#14242,#14243,
#14244,#14245,#14246,#14247,#14248,#14249,#14250,#14251,#14252,#14253,#14254,
#14255,#14256,#14257,#14258,#14259,#14260,#14261,#14262,#14263,#14264,#14265,
#14266,#14267,#14268,#14269,#14270,#14271,#14272,#14273,#14274,#14275,#14276,
#14277,#14278,#14279,#14280,#14281,#14282,#14283,#14284,#14285,#14286,#14287,
#14288,#14289,#14290,#14291,#14292,#14293,#14294,#14295,#14296,#14297,#14298,
#14299,#14300,#14301,#14302,#14303,#14304,#14305,#14306,#14307,#14308,#14309,
#14310,#14311,#14312,#14313,#14314,#14315,#14316,#14317,#14318,#14319,#14320,
#14321,#14322,#14323,#14324,#14325,#14326,#14327,#14328,#14329,#14330,#14331,
#14332,#14333,#14334,#14335,#14336,#14337,#14338,#14339,#14340,#14341,#14342,
#14343,#14344,#14345,#14346,#14347,#14348,#14349,#14350,#14351,#14352,#14353,
#14354,#14355,#14356,#14357,#14358,#14359,#14360,#14361,#14362,#14363,#14364,
#14365,#14366,#14367,#14368,#14369,#14370,#14371,#14372,#14373,#14374,#14375,
#14376,#14377,#14378,#14379,#14380,#14381,#14382,#14383,#14384,#14385,#14386,
#14387,#14388,#14389,#14390,#14391,#14392),.UNSPECIFIED.,.F.,.F.,(4,3,3,
3,3,3,3,3,3,3,3,3,3,3,3,3,3,3,3,3,3,3,3,3,3,3,3,3,3,3,3,3,3,3,3,3,3,3,3,
3,3,3,3,3,3,3,3,3,3,3,3,4),(3.97632464837156E-8,0.00172440149121516,0.00344631668756586,
0.00516203737262083,0.00670803838158865,0.00774281107253354,0.00818571427072393,
0.0082267367645669,0.00871066245660026,0.00967851384066697,0.0116142166088004,
0.0136439934814534,0.0154856221450673,0.0175158415319514,0.019532231790174,
0.0215166827096947,0.0232284332176012,0.0251064767804432,0.0269562513126372,
0.028765616182597,0.0291957874778384,0.029251298201384,0.030971244290135,
0.0327162686059857,0.0344238630610681,0.0354213017409412,0.0354716292813684,
0.0361926684992296,0.037075234445669,0.0387140553626689,0.0388895955048983,
0.0405457991896638,0.042158186540604,0.0437477371496978,0.0453037047735299,
0.0464568664352027,0.0479559015210545,0.0485961294914499,0.0486158495901168,
0.0500753176232095,0.0515183164637155,0.0529361356219318,0.0540392272991108,
0.0541996775077366,0.0544158000537958,0.0544270792994887,0.0558111011310813,
0.0572354607081587,0.0586356494416254,0.0600226828165463,0.0613914473588646,
0.0619424885785764),.UNSPECIFIED.);
#230=B_SPLINE_CURVE_WITH_KNOTS('',3,(#15439,#15440,#15441,#15442,#15443,
#15444,#15445,#15446,#15447,#15448,#15449,#15450,#15451,#15452,#15453,#15454,
#15455,#15456,#15457,#15458,#15459,#15460,#15461,#15462,#15463,#15464,#15465,
#15466,#15467,#15468,#15469,#15470,#15471,#15472,#15473,#15474,#15475,#15476,
#15477,#15478,#15479,#15480,#15481,#15482,#15483,#15484,#15485,#15486,#15487,
#15488,#15489,#15490,#15491,#15492,#15493,#15494,#15495,#15496,#15497,#15498,
#15499,#15500,#15501,#15502,#15503,#15504,#15505,#15506,#15507,#15508,#15509,
#15510,#15511,#15512,#15513,#15514,#15515,#15516,#15517,#15518,#15519,#15520,
#15521,#15522,#15523,#15524,#15525,#15526,#15527,#15528,#15529,#15530,#15531,
#15532,#15533,#15534,#15535,#15536,#15537,#15538,#15539,#15540,#15541,#15542,
#15543,#15544,#15545,#15546,#15547,#15548,#15549,#15550,#15551,#15552,#15553,
#15554,#15555,#15556,#15557,#15558,#15559,#15560,#15561,#15562,#15563,#15564,
#15565,#15566,#15567,#15568,#15569,#15570,#15571,#15572,#15573,#15574,#15575,
#15576,#15577,#15578,#15579,#15580,#15581,#15582,#15583,#15584,#15585,#15586,
#15587,#15588,#15589,#15590,#15591,#15592,#15593,#15594,#15595,#15596,#15597,
#15598,#15599,#15600,#15601,#15602,#15603,#15604,#15605,#15606,#15607,#15608,
#15609,#15610,#15611,#15612,#15613,#15614,#15615,#15616,#15617,#15618,#15619,
#15620,#15621,#15622,#15623,#15624,#15625,#15626,#15627,#15628,#15629,#15630,
#15631,#15632,#15633,#15634,#15635,#15636,#15637,#15638,#15639,#15640,#15641,
#15642,#15643,#15644,#15645,#15646,#15647,#15648,#15649,#15650,#15651,#15652,
#15653,#15654,#15655,#15656,#15657,#15658,#15659,#15660,#15661,#15662,#15663,
#15664),.UNSPECIFIED.,.F.,.F.,(4,3,3,3,3,3,3,3,3,3,3,3,3,3,3,3,3,3,3,3,
3,3,3,3,3,3,3,3,3,3,3,3,3,3,3,3,3,3,3,3,3,3,3,3,3,3,3,3,3,3,3,3,3,3,3,3,
3,3,3,3,3,3,3,3,3,3,3,3,3,3,3,3,3,3,3,4),(0.0957954138550251,0.0973694368287833,
0.099169150459603,0.0992885464156296,0.0994682075194765,0.10117788380623,
0.103051202170915,0.104860834428368,0.104900484463036,0.106172707482356,
0.10798829177732,0.109780529186679,0.11155997790328,0.113320849202563,0.114251888041922,
0.115925743407967,0.116093923911681,0.116940579353324,0.11783936455398,
0.119571137828065,0.12022505715285,0.121289696199548,0.122995465780233,
0.124682731146744,0.126359851182907,0.128021982174466,0.128988174999992,
0.13036374044833,0.130648825037406,0.131406646173312,0.132298200844618,
0.133936629387104,0.13419158991843,0.135564420779676,0.137231883109339,
0.138834577915481,0.140428972302465,0.142012215980763,0.142234270098325,
0.143382119249298,0.143818199971599,0.144580083915999,0.145392777222508,
0.14671538818527,0.146958239098704,0.14851481209128,0.150058113496948,0.151594245443364,
0.153119164993354,0.154367537529932,0.155331971460708,0.155889675323385,
0.156645246228063,0.157403825397766,0.158302568723989,0.158910168502104,
0.160408878039899,0.161896446768575,0.163377813899562,0.164850032747554,
0.165628724733982,0.166439889428972,0.167101230390262,0.167905291326954,
0.168566730257442,0.169072523540991,0.170022020798433,0.171471601880833,
0.172912813703559,0.173625126390695,0.175046987899557,0.176182566839076,
0.176862137969643,0.177601154022328,0.177638950759185,0.178813773999029),
 .UNSPECIFIED.);
#231=B_SPLINE_CURVE_WITH_KNOTS('',3,(#15665,#15666,#15667,#15668,#15669,
#15670),.UNSPECIFIED.,.F.,.F.,(4,2,4),(0.00626618646683869,0.00641405327522236,
0.168443848555957),.UNSPECIFIED.);
#232=B_SPLINE_CURVE_WITH_KNOTS('',3,(#15671,#15672,#15673,#15674,#15675,
#15676),.UNSPECIFIED.,.F.,.F.,(4,2,4),(0.924887378872696,0.931234790832418,
0.937582202792139),.UNSPECIFIED.);
#233=B_SPLINE_CURVE_WITH_KNOTS('',3,(#15677,#15678,#15679,#15680,#15681,
#15682,#15683,#15684,#15685,#15686,#15687,#15688,#15689,#15690,#15691,#15692),
 .UNSPECIFIED.,.F.,.F.,(4,3,3,3,3,4),(0.00792238236276289,0.214683111291234,
0.28932415421094,0.571028871221718,0.818548300485408,0.993309040700024),
 .UNSPECIFIED.);
#234=B_SPLINE_CURVE_WITH_KNOTS('',3,(#16739,#16740,#16741,#16742,#16743,
#16744,#16745,#16746,#16747,#16748,#16749,#16750,#16751,#16752,#16753,#16754,
#16755,#16756,#16757,#16758,#16759,#16760,#16761,#16762,#16763,#16764,#16765,
#16766,#16767,#16768,#16769,#16770,#16771,#16772,#16773),.UNSPECIFIED.,
 .F.,.F.,(4,2,2,2,2,1,1,2,2,1,1,2,2,2,2,2,1,2,2,4),(0.234355020984239,0.238063483052868,
0.241771945121496,0.245480407190124,0.249188869258753,0.249652427017331,
0.249884205896621,0.24998560915631,0.250000095336265,0.25011598477591,0.251043100293067,
0.25289733132738,0.256605793396007,0.264022717533262,0.271439641670516,
0.275148103739144,0.278856565807771,0.282565027876398,0.286273489945025,
0.29369041408228),.UNSPECIFIED.);
#235=B_SPLINE_CURVE_WITH_KNOTS('',3,(#16774,#16775,#16776,#16777,#16778,
#16779,#16780,#16781,#16782,#16783,#16784,#16785,#16786),.UNSPECIFIED.,
 .F.,.F.,(4,3,3,3,4),(0.00646242369474601,0.428971128781701,0.710675845785947,
0.992380562790194,0.993059199643404),.UNSPECIFIED.);
#236=B_SPLINE_CURVE_WITH_KNOTS('',3,(#16787,#16788,#16789,#16790,#16791,
#16792,#16793,#16794,#16795,#16796,#16797,#16798,#16799),.UNSPECIFIED.,
 .F.,.F.,(4,3,3,3,4),(0.00871476069144846,0.149019457426255,0.289324154161062,
0.571028871123302,0.993478005191801),.UNSPECIFIED.);
#237=B_SPLINE_CURVE_WITH_KNOTS('',3,(#17846,#17847,#17848,#17849,#17850,
#17851,#17852,#17853,#17854,#17855,#17856,#17857,#17858,#17859,#17860,#17861,
#17862,#17863,#17864,#17865,#17866,#17867,#17868,#17869,#17870,#17871,#17872,
#17873,#17874,#17875,#17876,#17877,#17878,#17879,#17880,#17881,#17882,#17883,
#17884,#17885,#17886,#17887,#17888,#17889,#17890,#17891,#17892,#17893,#17894,
#17895,#17896,#17897,#17898,#17899,#17900,#17901,#17902,#17903,#17904,#17905,
#17906,#17907,#17908,#17909,#17910,#17911,#17912,#17913,#17914,#17915,#17916,
#17917,#17918,#17919,#17920,#17921,#17922,#17923,#17924,#17925,#17926,#17927,
#17928,#17929,#17930,#17931,#17932,#17933,#17934,#17935,#17936,#17937,#17938,
#17939,#17940,#17941,#17942,#17943,#17944,#17945,#17946,#17947,#17948,#17949,
#17950,#17951,#17952,#17953,#17954,#17955,#17956,#17957,#17958,#17959,#17960,
#17961,#17962,#17963,#17964,#17965,#17966,#17967,#17968,#17969,#17970,#17971,
#17972,#17973,#17974,#17975,#17976,#17977,#17978,#17979,#17980,#17981,#17982,
#17983,#17984,#17985,#17986,#17987,#17988,#17989,#17990,#17991,#17992,#17993,
#17994,#17995,#17996,#17997,#17998,#17999,#18000,#18001,#18002,#18003,#18004,
#18005,#18006,#18007,#18008,#18009,#18010,#18011,#18012,#18013,#18014,#18015,
#18016,#18017,#18018,#18019,#18020,#18021,#18022,#18023,#18024,#18025,#18026,
#18027,#18028,#18029,#18030,#18031,#18032,#18033,#18034,#18035,#18036,#18037,
#18038,#18039,#18040,#18041,#18042,#18043,#18044,#18045,#18046,#18047,#18048,
#18049,#18050,#18051,#18052,#18053,#18054,#18055,#18056,#18057,#18058,#18059,
#18060,#18061,#18062,#18063,#18064,#18065,#18066,#18067,#18068,#18069,#18070,
#18071,#18072,#18073,#18074,#18075,#18076,#18077,#18078,#18079,#18080,#18081,
#18082,#18083,#18084,#18085,#18086,#18087,#18088,#18089,#18090,#18091,#18092,
#18093,#18094,#18095,#18096,#18097,#18098,#18099,#18100,#18101,#18102,#18103,
#18104,#18105,#18106,#18107,#18108,#18109,#18110,#18111,#18112,#18113,#18114,
#18115,#18116,#18117,#18118,#18119,#18120,#18121,#18122,#18123,#18124,#18125,
#18126,#18127,#18128,#18129,#18130,#18131,#18132,#18133,#18134,#18135,#18136,
#18137,#18138,#18139,#18140,#18141,#18142,#18143,#18144,#18145,#18146,#18147,
#18148,#18149,#18150,#18151,#18152,#18153,#18154,#18155,#18156,#18157,#18158,
#18159,#18160,#18161,#18162,#18163,#18164,#18165,#18166,#18167,#18168,#18169,
#18170,#18171,#18172,#18173,#18174,#18175,#18176,#18177,#18178,#18179,#18180,
#18181,#18182,#18183,#18184,#18185,#18186,#18187,#18188,#18189,#18190,#18191,
#18192,#18193,#18194,#18195,#18196,#18197,#18198,#18199,#18200,#18201,#18202,
#18203,#18204,#18205,#18206,#18207,#18208,#18209,#18210,#18211,#18212,#18213,
#18214,#18215,#18216,#18217,#18218,#18219,#18220,#18221,#18222,#18223,#18224,
#18225,#18226,#18227,#18228,#18229,#18230,#18231,#18232,#18233,#18234,#18235,
#18236,#18237,#18238,#18239,#18240,#18241,#18242),.UNSPECIFIED.,.F.,.F.,
(4,2,2,2,2,2,2,2,2,2,2,2,2,2,2,2,2,2,2,2,2,2,2,2,2,2,2,2,2,2,2,2,2,2,2,
2,2,2,2,2,2,1,2,2,2,2,2,2,2,2,2,2,2,2,2,2,2,2,2,2,2,2,2,2,2,2,2,2,1,2,2,
2,2,2,2,2,2,2,2,2,2,2,2,2,2,2,2,2,2,2,2,2,2,2,2,2,2,2,2,2,2,2,2,2,2,2,2,
2,2,2,2,2,2,2,2,2,2,2,2,2,2,2,2,2,2,2,2,2,2,2,2,2,2,2,2,2,2,2,2,1,2,1,2,
2,2,2,2,2,2,2,2,2,2,2,2,2,2,2,2,2,2,2,2,2,2,2,2,2,2,2,2,2,2,2,2,2,2,2,2,
2,1,2,2,2,2,2,2,2,2,2,2,2,2,2,2,2,2,2,2,2,4),(0.367107609598083,0.368964847312714,
0.37086966877977,0.37280426185318,0.374781319385958,0.374958683799677,0.377009020194453,
0.379092597930725,0.381227792733156,0.38280976198235,0.384716676905345,
0.38681359228412,0.38894732035245,0.389698715932177,0.390660840165022,0.392850502620569,
0.395058627881781,0.397289692934818,0.398511918347694,0.400766489904647,
0.403027630515458,0.405295176519577,0.406362996530367,0.408325766076035,
0.409307150848869,0.409797843235286,0.409981852880192,0.410012521154343,
0.410043189428494,0.410288535621702,0.41117224747812,0.414214074713034,
0.417223553071228,0.42023845158777,0.422065152895697,0.423563659028215,
0.425990691987028,0.42752177156856,0.427953461532694,0.428008691289681,
0.428014798080996,0.428076134629298,0.428198807725902,0.42844415391911,
0.428934846305527,0.429505916307871,0.429916231078359,0.432692442681346,
0.43384177016969,0.434332462556106,0.434700481845919,0.434751891090867,
0.434761818394221,0.434823154942523,0.43488671660415,0.435630371316515,
0.435804539715356,0.436541823664368,0.437270921292371,0.437767309261021,
0.438484175824347,0.439188975857639,0.439641809621782,0.439730078806687,
0.440452190690691,0.44071146357952,0.441202155965936,0.441447502159145,
0.441478170433296,0.441493504570371,0.441508838707447,0.441570175255749,
0.441692848352353,0.442327728159749,0.442991673028884,0.443655617898019,
0.444284274873671,0.444909184907272,0.445527221451758,0.445618387443685,
0.446224898539116,0.446823968093983,0.447411519498534,0.447581156989351,
0.448071849375768,0.448194522472372,0.448225190746523,0.448254254743195,
0.448255859020674,0.448317195568976,0.448562541762184,0.449325268510315,
0.449543926535017,0.450299763707288,0.4510471157301,0.451139943988447,0.451873767780298,
0.452599160799218,0.453311871750048,0.45346946562635,0.453677138039288,
0.454410152394009,0.454450850399183,0.454476852698272,0.454941542785599,
0.45497221105975,0.455002879333901,0.455064215882203,0.455186888978808,
0.455432235172016,0.45646416961045,0.457395004717682,0.458386583013429,
0.459357774263348,0.459437452360145,0.460339159036181,0.46058450522939,
0.460615173503541,0.460630507640616,0.460645841777692,0.460707178325994,
0.460829851422598,0.461284012846222,0.461320543809014,0.461781641456812,
0.462248806551281,0.462718531569231,0.463190599962178,0.463283313354681,
0.463774005741097,0.464247298581893,0.464720324721294,0.46519278696983,
0.465246082900347,0.465555321597825,0.466026770866288,0.46622746767318,
0.466242801810256,0.466258135947331,0.466350140769784,0.466472813866388,
0.466618066335382,0.466718160059596,0.466946780485589,0.467208852446012,
0.46789135703017,0.469171621991676,0.47113439153734,0.471625083923756,0.471870430116964,
0.47188576425404,0.471893431322578,0.471901098391115,0.471931766665266,
0.471993103213568,0.472115776310172,0.472606468696588,0.473097161083004,
0.47358785346942,0.474057168992788,0.474525833488244,0.47499283983742,0.475059930628668,
0.475522887022998,0.475827097050343,0.476283327567237,0.4767325449507,0.477022700174332,
0.47726804636754,0.477390719464144,0.477452056012446,0.477488564562354,
0.477513392560748,0.478004084947164,0.478985469719996,0.480023521923481,
0.480948239265659,0.481953151228843,0.482824989219598,0.482911008811323,
0.483033681907927,0.483095018456229,0.48312568673038,0.483156355004531,
0.483401701197739,0.483892393584155,0.484320162979424,0.484873778356987,
0.485788770214547,0.486722522212734,0.48683654790265,0.487817932675482,
0.488308625061898,0.488553971255106,0.488678525472373,0.488799317448314,
0.489141713719346,0.490238156299851,0.491348054101221,0.492478229366485,
0.492724856309834),.UNSPECIFIED.);
#238=B_SPLINE_CURVE_WITH_KNOTS('',3,(#18243,#18244,#18245,#18246,#18247,
#18248,#18249,#18250,#18251,#18252,#18253,#18254,#18255,#18256,#18257,#18258),
 .UNSPECIFIED.,.F.,.F.,(4,3,3,3,3,4),(0.00641426010985688,0.24902581021304,
0.42897112877229,0.710675845770377,0.992380562768465,0.99268872703052),
 .UNSPECIFIED.);
#239=B_SPLINE_CURVE_WITH_KNOTS('',3,(#18259,#18260,#18261,#18262,#18263,
#18264,#18265,#18266,#18267,#18268,#18269,#18270,#18271,#18272,#18273,#18274,
#18275,#18276,#18277,#18278,#18279,#18280,#18281,#18282,#18283),
 .UNSPECIFIED.,.F.,.F.,(4,3,3,3,3,3,3,3,4),(0.00762856436737065,0.00785995433727456,
0.137726949401003,0.273660550208306,0.289324154205214,0.571028871209872,
0.777072122069257,0.979925729817593,0.993466682889809),.UNSPECIFIED.);
#240=B_SPLINE_CURVE_WITH_KNOTS('',3,(#19330,#19331,#19332,#19333,#19334,
#19335,#19336,#19337,#19338,#19339,#19340,#19341,#19342,#19343,#19344,#19345,
#19346,#19347,#19348,#19349,#19350,#19351,#19352,#19353,#19354,#19355,#19356,
#19357,#19358,#19359,#19360,#19361,#19362,#19363,#19364,#19365,#19366,#19367,
#19368,#19369,#19370,#19371,#19372,#19373,#19374,#19375,#19376,#19377,#19378,
#19379,#19380,#19381,#19382,#19383,#19384,#19385,#19386,#19387,#19388,#19389,
#19390,#19391,#19392,#19393,#19394,#19395,#19396,#19397,#19398,#19399,#19400,
#19401,#19402,#19403,#19404,#19405,#19406,#19407,#19408,#19409,#19410,#19411,
#19412,#19413,#19414,#19415,#19416,#19417,#19418,#19419,#19420,#19421,#19422,
#19423,#19424,#19425,#19426,#19427,#19428,#19429,#19430,#19431,#19432,#19433,
#19434,#19435),.UNSPECIFIED.,.F.,.F.,(4,3,3,3,3,3,3,3,3,3,3,3,3,3,3,3,3,
3,3,3,3,3,3,3,3,3,3,3,3,3,3,3,3,3,3,4),(0.584059288737047,0.584363649687051,
0.585483799564989,0.585928959198721,0.585973475162094,0.585983690047865,
0.586017991125467,0.586030547031224,0.58619605497896,0.586908310392931,
0.587620565806902,0.588308249262603,0.58899258965087,0.589670679965167,
0.589757332048814,0.590427444609002,0.591085146474556,0.591734732754917,
0.592371678442908,0.592606353704698,0.593230673050247,0.593318609118669,
0.593674736825654,0.593719252789027,0.593741510770714,0.593752639761557,
0.5937637687524,0.593837637846669,0.593852800679147,0.593939082231613,0.594030864532639,
0.594500631588236,0.594978003474408,0.5954493927738,0.59545537536058,0.595608953121522),
 .UNSPECIFIED.);
#241=B_SPLINE_CURVE_WITH_KNOTS('',3,(#19436,#19437,#19438,#19439,#19440,
#19441,#19442,#19443,#19444,#19445,#19446,#19447,#19448,#19449,#19450,#19451,
#19452,#19453,#19454),.UNSPECIFIED.,.F.,.F.,(4,3,3,3,3,3,4),(0.00612781892556932,
0.00641405327535638,0.428971128783531,0.71067584578898,0.841650264144248,
0.968896048745577,0.991940800391335),.UNSPECIFIED.);
#242=B_SPLINE_CURVE_WITH_KNOTS('',3,(#19456,#19457,#19458,#19459,#19460,
#19461,#19462,#19463,#19464,#19465),.UNSPECIFIED.,.F.,.F.,(4,2,1,1,2,4),
(0.0072622903967858,0.00761943720018088,0.289324154211222,0.571028871222262,
0.993585946738823,0.993693872434941),.UNSPECIFIED.);
#243=B_SPLINE_CURVE_WITH_KNOTS('',3,(#19466,#19467,#19468,#19469,#19470,
#19471,#19472,#19473,#19474,#19475,#19476,#19477,#19478,#19479,#19480,#19481,
#19482,#19483,#19484,#19485,#19486,#19487,#19488,#19489,#19490,#19491,#19492,
#19493,#19494,#19495,#19496,#19497,#19498,#19499,#19500,#19501,#19502,#19503,
#19504,#19505,#19506,#19507,#19508,#19509,#19510,#19511,#19512,#19513,#19514,
#19515,#19516,#19517,#19518,#19519,#19520,#19521,#19522,#19523,#19524,#19525,
#19526,#19527,#19528,#19529,#19530,#19531,#19532,#19533,#19534,#19535,#19536,
#19537,#19538,#19539,#19540,#19541,#19542,#19543,#19544,#19545,#19546,#19547,
#19548,#19549,#19550,#19551,#19552,#19553,#19554,#19555,#19556,#19557,#19558,
#19559,#19560,#19561,#19562,#19563,#19564,#19565,#19566,#19567,#19568,#19569,
#19570,#19571,#19572,#19573,#19574,#19575,#19576,#19577,#19578,#19579,#19580,
#19581,#19582,#19583,#19584,#19585,#19586,#19587,#19588,#19589,#19590,#19591,
#19592,#19593,#19594,#19595,#19596,#19597,#19598,#19599,#19600,#19601,#19602,
#19603,#19604,#19605,#19606,#19607,#19608,#19609,#19610,#19611,#19612,#19613,
#19614,#19615,#19616,#19617,#19618,#19619,#19620,#19621,#19622,#19623,#19624,
#19625,#19626,#19627,#19628,#19629,#19630,#19631,#19632,#19633,#19634,#19635,
#19636,#19637,#19638,#19639,#19640,#19641,#19642,#19643,#19644,#19645,#19646,
#19647,#19648,#19649,#19650,#19651,#19652,#19653,#19654,#19655,#19656,#19657,
#19658,#19659,#19660,#19661,#19662,#19663,#19664,#19665,#19666,#19667,#19668,
#19669,#19670,#19671,#19672,#19673,#19674,#19675,#19676,#19677,#19678,#19679,
#19680,#19681,#19682,#19683,#19684,#19685,#19686,#19687,#19688,#19689,#19690,
#19691,#19692,#19693,#19694,#19695,#19696,#19697,#19698,#19699,#19700,#19701,
#19702,#19703,#19704,#19705,#19706,#19707,#19708,#19709,#19710,#19711,#19712,
#19713,#19714,#19715,#19716,#19717,#19718,#19719,#19720,#19721,#19722,#19723,
#19724,#19725,#19726,#19727,#19728,#19729,#19730,#19731,#19732,#19733,#19734,
#19735,#19736,#19737,#19738,#19739,#19740,#19741,#19742,#19743,#19744,#19745,
#19746,#19747,#19748,#19749,#19750,#19751,#19752,#19753,#19754,#19755,#19756,
#19757,#19758,#19759,#19760,#19761,#19762,#19763,#19764,#19765,#19766,#19767,
#19768,#19769,#19770,#19771,#19772,#19773,#19774,#19775,#19776,#19777,#19778,
#19779,#19780,#19781,#19782,#19783,#19784,#19785,#19786,#19787,#19788,#19789,
#19790,#19791,#19792,#19793,#19794,#19795,#19796,#19797,#19798,#19799,#19800,
#19801,#19802,#19803,#19804,#19805,#19806,#19807,#19808,#19809,#19810,#19811,
#19812,#19813,#19814,#19815,#19816,#19817,#19818,#19819,#19820,#19821,#19822,
#19823,#19824,#19825,#19826,#19827,#19828,#19829,#19830,#19831,#19832,#19833,
#19834,#19835,#19836,#19837,#19838,#19839,#19840,#19841,#19842,#19843,#19844,
#19845,#19846,#19847,#19848,#19849,#19850,#19851,#19852,#19853,#19854,#19855,
#19856,#19857,#19858,#19859,#19860,#19861,#19862,#19863,#19864,#19865,#19866,
#19867,#19868,#19869,#19870,#19871,#19872,#19873,#19874,#19875,#19876,#19877,
#19878,#19879,#19880,#19881,#19882,#19883,#19884,#19885,#19886,#19887,#19888,
#19889,#19890,#19891,#19892,#19893,#19894,#19895,#19896,#19897,#19898,#19899,
#19900,#19901,#19902,#19903,#19904,#19905,#19906,#19907,#19908,#19909,#19910,
#19911,#19912,#19913,#19914,#19915,#19916,#19917,#19918,#19919,#19920,#19921,
#19922,#19923,#19924,#19925,#19926,#19927,#19928,#19929,#19930,#19931,#19932,
#19933,#19934,#19935,#19936,#19937,#19938,#19939,#19940,#19941,#19942,#19943,
#19944,#19945,#19946,#19947,#19948,#19949,#19950,#19951,#19952,#19953,#19954,
#19955,#19956,#19957,#19958,#19959,#19960,#19961,#19962,#19963,#19964,#19965,
#19966,#19967,#19968,#19969,#19970,#19971,#19972,#19973,#19974,#19975,#19976,
#19977,#19978,#19979,#19980,#19981,#19982,#19983,#19984,#19985,#19986,#19987,
#19988,#19989,#19990,#19991,#19992,#19993,#19994,#19995,#19996,#19997,#19998,
#19999,#20000,#20001,#20002,#20003,#20004,#20005,#20006,#20007,#20008,#20009,
#20010,#20011,#20012,#20013,#20014,#20015,#20016,#20017,#20018,#20019,#20020,
#20021,#20022,#20023,#20024,#20025,#20026,#20027,#20028,#20029,#20030,#20031,
#20032,#20033,#20034,#20035,#20036,#20037,#20038,#20039,#20040,#20041,#20042,
#20043,#20044,#20045,#20046,#20047,#20048,#20049,#20050,#20051,#20052,#20053,
#20054,#20055,#20056,#20057,#20058,#20059,#20060,#20061,#20062,#20063,#20064,
#20065,#20066,#20067,#20068,#20069,#20070,#20071,#20072,#20073,#20074,#20075,
#20076,#20077,#20078,#20079,#20080,#20081,#20082,#20083,#20084,#20085,#20086,
#20087,#20088,#20089,#20090,#20091,#20092,#20093,#20094,#20095,#20096,#20097,
#20098,#20099,#20100,#20101,#20102,#20103,#20104,#20105,#20106,#20107,#20108,
#20109,#20110,#20111),.UNSPECIFIED.,.F.,.F.,(4,3,3,3,3,3,3,3,3,3,3,3,3,
3,3,3,3,3,3,3,3,3,3,3,3,3,3,3,3,3,3,3,3,3,3,3,3,3,3,3,3,3,3,3,3,3,3,3,3,
3,3,3,3,3,3,3,3,3,3,3,3,3,3,3,3,3,3,3,3,3,3,3,3,3,3,3,3,3,3,3,3,3,3,3,3,
3,3,3,3,3,3,3,3,3,3,3,3,3,3,3,3,3,3,3,3,3,3,3,3,3,3,3,3,3,3,3,3,3,3,3,3,
3,3,3,3,3,3,3,3,3,3,3,3,3,3,3,3,3,3,3,3,3,3,3,3,3,3,3,3,3,3,3,3,3,3,3,3,
3,3,3,3,3,3,3,3,3,3,3,3,3,3,3,3,3,3,3,3,3,3,3,3,3,3,3,3,3,3,3,3,3,3,3,3,
3,3,3,3,3,3,3,3,3,3,3,3,3,3,3,3,3,3,3,3,3,3,4),(0.595608953122853,0.596070247356062,
0.596286919650697,0.596760945401593,0.596879886188522,0.59734946273636,
0.597487876837672,0.597525877977994,0.597592141602492,0.597636657565865,
0.597658915547552,0.597681173529238,0.597770205455985,0.597948269309477,
0.598304397016463,0.598720016244736,0.600154027117909,0.601153418672346,
0.601801304899499,0.601870301867021,0.602100852630979,0.602517682995376,
0.602577929500288,0.604002440328229,0.605784569750199,0.606851461984113,
0.608275972812054,0.608988228226025,0.609366613914697,0.609388871896384,
0.609433387859757,0.609479551598061,0.609522419786503,0.609621882470614,
0.609700483639996,0.610012485601559,0.610324487563121,0.610544018549676,
0.610636648017686,0.610802746015715,0.611124994467937,0.61130305832143,
0.611347574284803,0.611398707725319,0.611408958560806,0.611481122174923,
0.611837249881908,0.61223229375031,0.612549505295879,0.612943345379587,
0.612947785315796,0.613261760709849,0.613346187505457,0.613350792636596,
0.613439824563342,0.613617888416835,0.61397401612382,0.614789093686037,
0.615398526951761,0.616189731432184,0.616823037779702,0.617179165486687,
0.61722368145006,0.617268197413434,0.61735722934018,0.617425175820721,0.617509379759365,
0.617535293193673,0.618194729187518,0.618247548607643,0.618923400894813,
0.619615150582106,0.620315411535886,0.621025649939558,0.621096570263526,
0.621816713687981,0.622539993750688,0.623265656418722,0.623678209395053,
0.623678211694995,0.623945591919408,0.624657847333379,0.624835911186872,
0.624924943113618,0.624969459076991,0.624991717058678,0.625013975040364,
0.625198931764429,0.625265615469149,0.62537010274735,0.626794613575291,
0.627382646486783,0.628743159419078,0.629643635231175,0.6315755014186,0.632492656887058,
0.63267072074055,0.632801537765147,0.632848784594043,0.63285185866849,0.632857047330714,
0.633204912301028,0.633917167714999,0.635166299906621,0.635341678542941,
0.636620211118615,0.637920562447499,0.638190700198824,0.638309491133865,
0.638309492798994,0.639615211026766,0.640327466440736,0.640377512141058,
0.640438807851656,0.640505530294229,0.640594562220975,0.640639078184349,
0.640683594147722,0.641039721854707,0.641831799461843,0.642293355446172,
0.642620430904346,0.643401147662098,0.64388874351059,0.644652177583447,
0.645406446120628,0.646144555387982,0.646737765166474,0.647451160925361,
0.648099043390967,0.648162275994415,0.648184643565273,0.648340339847908,
0.648429371774655,0.648473887738028,0.648518403701401,0.648874531408386,
0.649586786822357,0.651272630769057,0.651371384569384,0.652435808478241,
0.652742247945453,0.652742249647456,0.653398602840055,0.653443899689937,
0.654887519107246,0.655284830134124,0.655997085548095,0.656100963460009,
0.656175149401588,0.656219665364961,0.656241923346648,0.656264181328334,
0.656321192911723,0.65635321325508,0.656400838991808,0.656709340962066,
0.657251074034466,0.65779189569097,0.658133851790008,0.658671441083884,
0.659080893008818,0.659204868935193,0.659426552130831,0.65955836261795,
0.660082466964611,0.660270618031921,0.660626745738907,0.660770552945684,
0.660913570794868,0.660975315857415,0.660982873445892,0.661396494549974,
0.6618119254538,0.662228970857931,0.662407384273834,0.662825029798101,0.663242591147598,
0.663659782839169,0.663831895101776,0.664009958955269,0.664054474918642,
0.664098990882015,0.664188022808762,0.664544150515747,0.665256405929718,
0.666578017793224,0.66668091675766,0.666878877207228,0.666878879031968,
0.667393172171631,0.667749299878617,0.667949621713796,0.667971879695483,
0.668016395658856,0.668105427585602,0.668141744579546,0.66819142134834,
0.66866157552406,0.669189494105425,0.669529938413544,0.670019583017535,
0.670065975151144,0.670607032869785,0.670954449241487,0.671500087288923,
0.671666704655458,0.67184476850895,0.671991343774546,0.672022832362443,
0.672378960069429,0.673008612513488,0.673632628719942,0.674252215431625,
0.674863249631311,0.675227981725313),.UNSPECIFIED.);
#244=B_SPLINE_CURVE_WITH_KNOTS('',3,(#21158,#21159,#21160,#21161,#21162,
#21163,#21164,#21165,#21166,#21167,#21168,#21169,#21170,#21171,#21172,#21173,
#21174,#21175,#21176,#21177,#21178,#21179,#21180,#21181,#21182,#21183,#21184,
#21185,#21186,#21187,#21188,#21189,#21190,#21191,#21192,#21193,#21194,#21195,
#21196,#21197,#21198,#21199,#21200,#21201,#21202,#21203,#21204,#21205,#21206,
#21207,#21208,#21209,#21210,#21211,#21212,#21213,#21214,#21215,#21216,#21217,
#21218,#21219,#21220,#21221,#21222,#21223,#21224,#21225,#21226,#21227,#21228,
#21229,#21230,#21231,#21232,#21233,#21234,#21235,#21236,#21237,#21238,#21239,
#21240,#21241,#21242,#21243,#21244,#21245,#21246,#21247,#21248,#21249,#21250,
#21251,#21252,#21253,#21254,#21255,#21256,#21257,#21258,#21259,#21260,#21261,
#21262,#21263,#21264,#21265,#21266,#21267,#21268,#21269,#21270,#21271,#21272,
#21273,#21274,#21275,#21276,#21277,#21278,#21279,#21280,#21281,#21282,#21283,
#21284,#21285,#21286,#21287,#21288,#21289,#21290,#21291,#21292,#21293,#21294,
#21295,#21296,#21297,#21298,#21299,#21300,#21301,#21302,#21303,#21304,#21305,
#21306,#21307,#21308,#21309,#21310,#21311,#21312,#21313,#21314,#21315,#21316,
#21317,#21318,#21319,#21320,#21321,#21322,#21323,#21324,#21325,#21326,#21327,
#21328,#21329,#21330,#21331,#21332,#21333,#21334,#21335,#21336,#21337,#21338,
#21339,#21340,#21341,#21342,#21343,#21344,#21345,#21346,#21347,#21348,#21349,
#21350,#21351,#21352,#21353,#21354,#21355,#21356,#21357,#21358,#21359,#21360,
#21361,#21362,#21363,#21364,#21365,#21366,#21367,#21368,#21369,#21370,#21371,
#21372,#21373,#21374,#21375,#21376,#21377,#21378,#21379,#21380,#21381,#21382,
#21383,#21384,#21385,#21386,#21387,#21388,#21389,#21390,#21391,#21392,#21393,
#21394,#21395,#21396,#21397,#21398,#21399,#21400,#21401,#21402,#21403,#21404,
#21405,#21406,#21407,#21408,#21409,#21410,#21411,#21412,#21413,#21414,#21415,
#21416,#21417,#21418,#21419,#21420,#21421,#21422,#21423,#21424,#21425,#21426,
#21427,#21428,#21429,#21430,#21431,#21432,#21433,#21434,#21435,#21436,#21437,
#21438,#21439,#21440,#21441,#21442,#21443,#21444,#21445,#21446,#21447,#21448,
#21449,#21450,#21451,#21452,#21453,#21454,#21455,#21456,#21457,#21458,#21459,
#21460,#21461,#21462,#21463,#21464,#21465,#21466,#21467,#21468,#21469,#21470,
#21471,#21472,#21473,#21474,#21475,#21476,#21477,#21478,#21479,#21480,#21481,
#21482,#21483,#21484,#21485,#21486,#21487,#21488,#21489,#21490,#21491,#21492,
#21493,#21494,#21495,#21496,#21497,#21498,#21499,#21500,#21501,#21502,#21503,
#21504,#21505,#21506,#21507,#21508,#21509,#21510,#21511,#21512,#21513,#21514,
#21515,#21516,#21517,#21518,#21519,#21520,#21521,#21522,#21523,#21524,#21525,
#21526,#21527,#21528,#21529,#21530,#21531,#21532,#21533,#21534,#21535,#21536,
#21537,#21538,#21539,#21540,#21541,#21542,#21543,#21544,#21545,#21546,#21547,
#21548,#21549,#21550,#21551,#21552,#21553,#21554,#21555,#21556,#21557,#21558,
#21559,#21560,#21561,#21562,#21563,#21564,#21565,#21566,#21567,#21568,#21569,
#21570,#21571,#21572,#21573,#21574,#21575,#21576,#21577,#21578,#21579,#21580,
#21581,#21582,#21583,#21584,#21585,#21586,#21587,#21588,#21589,#21590,#21591,
#21592,#21593,#21594,#21595,#21596,#21597,#21598,#21599,#21600,#21601,#21602,
#21603,#21604,#21605,#21606,#21607,#21608,#21609,#21610,#21611,#21612,#21613,
#21614,#21615,#21616,#21617,#21618,#21619,#21620,#21621,#21622,#21623,#21624,
#21625,#21626,#21627,#21628,#21629,#21630,#21631,#21632,#21633,#21634,#21635,
#21636,#21637,#21638,#21639,#21640,#21641,#21642,#21643,#21644,#21645,#21646,
#21647,#21648,#21649,#21650,#21651,#21652,#21653,#21654,#21655,#21656,#21657,
#21658,#21659,#21660,#21661,#21662,#21663,#21664,#21665,#21666,#21667,#21668,
#21669,#21670,#21671,#21672,#21673,#21674,#21675,#21676,#21677,#21678,#21679,
#21680,#21681,#21682,#21683,#21684,#21685,#21686,#21687,#21688,#21689,#21690,
#21691,#21692,#21693,#21694,#21695,#21696,#21697,#21698,#21699,#21700,#21701,
#21702,#21703,#21704,#21705,#21706,#21707,#21708,#21709,#21710,#21711,#21712,
#21713,#21714,#21715,#21716,#21717,#21718,#21719,#21720,#21721,#21722,#21723,
#21724,#21725,#21726,#21727,#21728,#21729,#21730,#21731,#21732,#21733,#21734,
#21735,#21736,#21737,#21738,#21739,#21740,#21741,#21742,#21743,#21744,#21745,
#21746,#21747,#21748,#21749,#21750,#21751,#21752,#21753,#21754,#21755,#21756,
#21757,#21758,#21759,#21760,#21761,#21762,#21763,#21764,#21765,#21766,#21767,
#21768,#21769,#21770,#21771,#21772,#21773,#21774,#21775,#21776,#21777,#21778,
#21779,#21780,#21781,#21782,#21783,#21784,#21785,#21786,#21787,#21788,#21789,
#21790,#21791,#21792,#21793,#21794,#21795,#21796,#21797,#21798,#21799,#21800,
#21801,#21802,#21803,#21804,#21805,#21806,#21807,#21808,#21809,#21810,#21811,
#21812,#21813,#21814,#21815,#21816,#21817,#21818,#21819,#21820,#21821,#21822,
#21823,#21824,#21825,#21826,#21827,#21828,#21829,#21830,#21831,#21832,#21833,
#21834,#21835,#21836,#21837,#21838,#21839,#21840,#21841,#21842,#21843,#21844,
#21845,#21846,#21847,#21848,#21849,#21850,#21851,#21852,#21853,#21854,#21855,
#21856,#21857,#21858,#21859,#21860,#21861,#21862,#21863,#21864,#21865,#21866,
#21867,#21868,#21869,#21870,#21871,#21872,#21873,#21874,#21875,#21876,#21877,
#21878,#21879,#21880,#21881,#21882,#21883,#21884,#21885,#21886,#21887,#21888,
#21889,#21890,#21891,#21892,#21893,#21894,#21895,#21896,#21897,#21898,#21899,
#21900,#21901,#21902,#21903,#21904,#21905,#21906,#21907,#21908,#21909,#21910,
#21911,#21912,#21913,#21914,#21915,#21916,#21917,#21918,#21919,#21920,#21921,
#21922,#21923,#21924,#21925,#21926,#21927,#21928,#21929,#21930,#21931,#21932,
#21933,#21934,#21935,#21936,#21937,#21938,#21939,#21940,#21941,#21942,#21943,
#21944),.UNSPECIFIED.,.F.,.F.,(4,3,3,3,3,3,3,3,3,3,3,3,3,3,3,3,3,3,3,3,
3,3,3,3,3,3,3,3,3,3,3,3,3,3,3,3,3,3,3,3,3,3,3,3,3,3,3,3,3,3,3,3,3,3,3,3,
3,3,3,3,3,3,3,3,3,3,3,3,3,3,3,3,3,3,3,3,3,3,3,3,3,3,3,3,3,3,3,3,3,3,3,3,
3,3,3,3,3,3,3,3,3,3,3,3,3,3,3,3,3,3,3,3,3,3,3,3,3,3,3,3,3,3,3,3,3,3,3,3,
3,3,3,3,3,3,3,3,3,3,3,3,3,3,3,3,3,3,3,3,3,3,3,3,3,3,3,3,3,3,3,3,3,3,3,3,
3,3,3,3,3,3,3,3,3,3,3,3,3,3,3,3,3,3,3,3,3,3,3,3,3,3,3,3,3,3,3,3,3,3,3,3,
3,3,3,3,3,3,3,3,3,3,3,3,3,3,3,3,3,3,3,3,3,3,3,3,3,3,3,3,3,3,3,3,3,3,3,3,
3,3,3,3,3,3,3,3,3,3,3,3,3,3,3,3,3,3,3,3,3,3,3,3,3,3,4),(0.766438813379117,
0.766920556720436,0.766994418774532,0.766994421410418,0.767036195781596,
0.767143109453453,0.767633663453551,0.768123678250697,0.768612436812199,
0.769097826879249,0.769272367931936,0.769280132075166,0.769343464942382,
0.769449466367163,0.76949374097597,0.76953199371373,0.769538015584776,0.76962656480239,
0.769980761672843,0.770689155413749,0.770879227049145,0.772105942895562,
0.772814336636469,0.773215151710996,0.773522730377376,0.773997477771856,
0.774213731177924,0.774939517859189,0.776356305341002,0.777064699081908,
0.777315856079585,0.777418895952361,0.777423609944874,0.777521247630866,
0.777773092822815,0.779212262329437,0.77982275958374,0.780256406513626,
0.780606667786441,0.780751172081232,0.780751174261783,0.780960864656894,
0.78119405339845,0.781315061527347,0.7816391064069,0.78178203519296,0.782023455268254,
0.783440242750067,0.78485703023188,0.785034128667107,0.78512267788472,0.785166952493527,
0.785211227102333,0.78524405790489,0.785260534764961,0.785346281155617,
0.785565423972787,0.786099173377846,0.786273817713693,0.78680552814125,
0.787334011007201,0.787603469449771,0.787690605195506,0.788002614072163,
0.788398998936413,0.788753195806866,0.788930294242093,0.789043134628983,
0.789107392677319,0.78929505197752,0.789371943340843,0.790095008893209,
0.790907871231546,0.791739176730066,0.791940967640946,0.792799578332233,
0.79367582333454,0.7944227894908,0.794422792004143,0.794774542604572,0.795628048445192,
0.796191330086385,0.796545526956838,0.796722625392065,0.796811174609678,
0.796894930371074,0.796899723827292,0.797018239136502,0.797058939579001,
0.797608117568198,0.798902715598724,0.799712216033989,0.800173996733774,
0.800441692531824,0.801757003991896,0.803047598035274,0.80327526749545,
0.803983661236357,0.80433785810681,0.80450988504352,0.804514956542037,0.80454677546367,
0.80460350575965,0.804647780368457,0.804692054977263,0.805945451783087,
0.806108842459076,0.807327082203172,0.808521744965056,0.809399860157965,
0.809399862339398,0.810600647793391,0.811775992386328,0.812199249202922,
0.81227801937274,0.812484386127235,0.812506523431638,0.812528660736042,
0.812572935344848,0.812661484562462,0.812838582997688,0.813192779868142,
0.813910781099534,0.814609567349955,0.814708586360591,0.815318745751743,
0.816022865031994,0.816733003672788,0.817443142313581,0.818116608636848,
0.818780966552084,0.819429745939544,0.819928743757467,0.820029172025655,
0.820276717277207,0.820314179971136,0.820320991886014,0.82036526649482,
0.820453815712433,0.82063091414766,0.820985111018113,0.82169350475902,0.822581489993955,
0.823110292240833,0.823982169391337,0.823982171675481,0.824885679607519,
0.825770016494275,0.825896408602631,0.825911418579233,0.825943867204459,
0.826786726275021,0.827360654686273,0.828069048427179,0.828124391688187,
0.828129926014288,0.828135460340389,0.828157597644792,0.828220519295068,
0.828246146862406,0.82833379325514,0.828348368311424,0.828423245297632,
0.828777442168085,0.829314442920555,0.829849005270666,0.830381293668792,
0.830678409582695,0.830909080412333,0.831042975519044,0.831564061804565,
0.831611017131708,0.831965214002161,0.832041561457525,0.832053763219774,
0.832142312437387,0.832246638694736,0.832313056001767,0.832319410872613,
0.832765386009657,0.833027804613519,0.833478400219784,0.833930071224143,
0.834382346169415,0.83444459209533,0.834896501897554,0.835348033818938,
0.835798934289648,0.835861379577142,0.835905654185948,0.835949928794755,
0.836038478012368,0.836215576447595,0.836569773318047,0.837278167058953,
0.837792974316937,0.837792976615746,0.838694954540764,0.83940334828167,
0.839757545152123,0.83980181976093,0.839846094369736,0.839934643587349,
0.839947581179138,0.839969001883488,0.840111742022576,0.840715610505135,
0.841331353595533,0.841952981807071,0.842311009525566,0.842582123205039,
0.842945316986198,0.843581353790596,0.843653710727104,0.843851407796541,
0.844007907597557,0.844362104468009,0.844920679558333,0.8454760205579,0.845778891949821,
0.846327901824285,0.846869863748779,0.847195679431632,0.847442644059333,
0.847481980587675,0.847549876302085,0.847638425519698,0.847717923923443,
0.847726974737311,0.847904073172537,0.848575540339929,0.848612466913443,
0.849280445377636,0.849320860654349,0.850011273455553,0.850728657666309,
0.851446041877066,0.851534591094679,0.851556728399082,0.851578865703485,
0.851623140312292,0.851800238747518,0.852154435617971,0.852313911746571,
0.852313915832925,0.85274030445882,0.852862829358877,0.853290580636956,
0.853718713066972,0.854146779589909,0.854279616840689,0.854705551773723,
0.854988010581595,0.855208740193291,0.855276751316086,0.855342207452048,
0.855430756669661,0.855452893974064,0.855475031278467,0.855519305887274,
0.8556964043225,0.856957403422413,0.857113184935483),.UNSPECIFIED.);
#245=B_SPLINE_CURVE_WITH_KNOTS('',3,(#21945,#21946,#21947,#21948,#21949,
#21950,#21951,#21952,#21953,#21954,#21955,#21956,#21957,#21958,#21959,#21960,
#21961,#21962,#21963),.UNSPECIFIED.,.F.,.F.,(4,3,3,3,3,3,4),(0.00647039298477672,
0.00650815194354118,0.187063523552203,0.272423656115614,0.428971128897371,
0.710675845977619,0.992223027592002),.UNSPECIFIED.);
#246=B_SPLINE_CURVE_WITH_KNOTS('',3,(#21964,#21965,#21966,#21967,#21968,
#21969,#21970,#21971,#21972,#21973,#21974,#21975,#21976,#21977,#21978,#21979),
 .UNSPECIFIED.,.F.,.F.,(4,3,3,3,3,4),(0.00776222868463544,0.230368426878307,
0.289324154207224,0.57102887121438,0.993585946725114,0.993793472510716),
 .UNSPECIFIED.);
#247=B_SPLINE_CURVE_WITH_KNOTS('',3,(#23025,#23026,#23027,#23028,#23029,
#23030,#23031,#23032,#23033,#23034,#23035,#23036,#23037,#23038,#23039,#23040,
#23041,#23042,#23043,#23044,#23045,#23046,#23047,#23048,#23049,#23050,#23051,
#23052,#23053,#23054,#23055,#23056,#23057,#23058,#23059,#23060,#23061,#23062,
#23063,#23064,#23065,#23066,#23067,#23068,#23069,#23070,#23071,#23072,#23073,
#23074,#23075,#23076,#23077,#23078,#23079,#23080,#23081,#23082,#23083,#23084,
#23085,#23086,#23087,#23088,#23089,#23090,#23091,#23092,#23093,#23094,#23095,
#23096,#23097,#23098,#23099,#23100,#23101,#23102,#23103,#23104,#23105,#23106,
#23107,#23108,#23109,#23110,#23111,#23112,#23113,#23114,#23115,#23116,#23117,
#23118,#23119,#23120,#23121,#23122,#23123,#23124,#23125,#23126,#23127,#23128,
#23129,#23130,#23131,#23132,#23133,#23134,#23135,#23136,#23137,#23138,#23139,
#23140,#23141,#23142,#23143,#23144,#23145,#23146,#23147,#23148,#23149,#23150,
#23151,#23152,#23153,#23154,#23155,#23156),.UNSPECIFIED.,.F.,.F.,(4,1,2,
2,1,2,2,2,2,2,1,1,1,2,2,1,1,1,2,2,2,2,2,2,1,2,2,2,2,2,2,1,2,2,2,1,1,2,2,
1,2,2,2,2,1,1,2,2,2,2,2,1,2,2,2,2,2,2,2,1,2,2,2,2,1,2,2,2,2,2,1,1,2,2,2,
4),(0.948113703813565,0.948924427191478,0.949127108035957,0.949228448458196,
0.949329788880435,0.949735150569392,0.951356597325219,0.952978044081046,
0.953079384503285,0.953130054714404,0.953180724925524,0.953383405770002,
0.953788767458959,0.954599490836872,0.956220937592699,0.956626299281656,
0.956828980126134,0.956930320548373,0.957018993417833,0.957031660970613,
0.957842384348526,0.959463831104352,0.960274554482265,0.960679916171221,
0.9608825970157,0.960933267226819,0.960983937437939,0.961085277860178,0.967571064883483,
0.968381788261396,0.968787149950352,0.969192511639309,0.970813958395135,
0.974056851906787,0.97729974541844,0.977502426262918,0.977603766685157,
0.977654436896277,0.977679772001836,0.977705107107396,0.978110468796353,
0.978921192174266,0.980542638930091,0.981353362308004,0.981758723996961,
0.981961404841439,0.982062745263678,0.982164085685917,0.983785532441743,
0.985406979197569,0.986217702575482,0.98642038341996,0.986521723842199,
0.986623064264438,0.987028425953395,0.98864987270922,0.989460596087133,
0.98986595777609,0.989967298198329,0.990068638620568,0.990271319465046,
0.991892766220872,0.992703489598785,0.993108851287741,0.99321019170998,
0.9932608619211,0.993311532132219,0.993514212976697,0.995135659732523,0.995946383110436,
0.996351744799392,0.99655442564387,0.99660509585499,0.99665576606611,0.996757106488349,
1.),.UNSPECIFIED.);
#248=B_SPLINE_CURVE_WITH_KNOTS('',3,(#23157,#23158,#23159,#23160,#23161,
#23162,#23163,#23164,#23165,#23166,#23167,#23168,#23169,#23170,#23171,#23172),
 .UNSPECIFIED.,.F.,.F.,(4,3,3,3,3,4),(0.00617514239484512,0.00641405327546129,
0.428971128790639,0.710675845800758,0.915420571676874,0.992314315925985),
 .UNSPECIFIED.);
#249=B_SPLINE_CURVE_WITH_KNOTS('',3,(#24217,#24218,#24219,#24220,#24221,
#24222,#24223,#24224,#24225,#24226,#24227,#24228,#24229,#24230,#24231,#24232,
#24233,#24234,#24235,#24236,#24237,#24238,#24239,#24240,#24241,#24242,#24243,
#24244,#24245,#24246,#24247,#24248,#24249,#24250,#24251,#24252,#24253,#24254,
#24255,#24256,#24257,#24258,#24259,#24260,#24261,#24262,#24263,#24264,#24265,
#24266,#24267,#24268,#24269,#24270,#24271,#24272,#24273,#24274,#24275,#24276,
#24277,#24278,#24279,#24280,#24281,#24282,#24283,#24284,#24285,#24286,#24287,
#24288,#24289,#24290,#24291,#24292,#24293,#24294,#24295),.UNSPECIFIED.,
 .F.,.F.,(4,3,3,3,3,3,3,3,3,3,3,3,3,3,3,3,3,3,3,3,3,3,3,3,3,3,4),(0.888640889738739,
0.902427907101658,0.902793193768467,0.906610203573341,0.906716207882565,
0.907184692171588,0.908412276830155,0.911804414725334,0.916628666797235,
0.918588690515693,0.922446388020879,0.923475900047353,0.928448352826507,
0.933554145103328,0.938740411078124,0.944045998028035,0.945725793677129,
0.951214840828147,0.956853348575841,0.962570467749987,0.968400193493765,
0.972862896838564,0.978819372193898,0.984830031271251,0.990397385869064,
0.996267164568745,0.999999989170198),.UNSPECIFIED.);
#250=B_SPLINE_CURVE_WITH_KNOTS('',3,(#25340,#25341,#25342,#25343,#25344,
#25345),.UNSPECIFIED.,.F.,.F.,(4,2,4),(0.0726314174197195,0.084213414842704,
0.0957954105703033),.UNSPECIFIED.);
#251=B_SPLINE_CURVE_WITH_KNOTS('',3,(#26390,#26391,#26392,#26393,#26394,
#26395,#26396,#26397,#26398,#26399,#26400,#26401,#26402,#26403,#26404,#26405,
#26406,#26407,#26408,#26409,#26410,#26411,#26412,#26413,#26414,#26415),
 .UNSPECIFIED.,.F.,.F.,(4,2,2,2,2,2,2,2,2,2,2,2,4),(0.178813773999029,0.18575642987218,
0.192699085745331,0.196170413681907,0.199641741618483,0.203113069555058,
0.206584397491634,0.213527053364785,0.220469709237937,0.223941037174512,
0.227412365111088,0.230883693047664,0.234355020984239),.UNSPECIFIED.);
#252=B_SPLINE_CURVE_WITH_KNOTS('',3,(#27460,#27461,#27462,#27463,#27464,
#27465,#27466,#27467,#27468,#27469,#27470,#27471,#27472,#27473,#27474,#27475,
#27476,#27477,#27478,#27479,#27480,#27481,#27482,#27483,#27484,#27485,#27486,
#27487,#27488,#27489,#27490,#27491,#27492,#27493,#27494,#27495,#27496,#27497),
 .UNSPECIFIED.,.F.,.F.,(4,2,2,2,2,2,2,1,2,2,2,2,2,2,1,1,1,2,2,2,4),(0.29369041408228,
0.302867563024121,0.307456137495041,0.312044711965962,0.316633286436882,
0.321221860907803,0.325810435378723,0.330399009849644,0.334987584320564,
0.339576158791485,0.344164733262405,0.348753307733326,0.349972147827164,
0.350007996065218,0.350043844303272,0.350187237255488,0.350474023159921,
0.351047594968786,0.353341882204246,0.357930456675165,0.367107605617005),
 .UNSPECIFIED.);
#253=B_SPLINE_CURVE_WITH_KNOTS('',3,(#28542,#28543,#28544,#28545,#28546,
#28547,#28548,#28549,#28550,#28551,#28552,#28553,#28554,#28555,#28556,#28557,
#28558,#28559,#28560,#28561,#28562,#28563,#28564,#28565,#28566,#28567,#28568,
#28569,#28570,#28571,#28572,#28573,#28574,#28575,#28576,#28577,#28578,#28579,
#28580,#28581,#28582,#28583,#28584,#28585,#28586,#28587,#28588,#28589,#28590,
#28591,#28592,#28593,#28594,#28595,#28596,#28597,#28598,#28599,#28600,#28601,
#28602,#28603,#28604,#28605,#28606,#28607,#28608,#28609,#28610,#28611,#28612,
#28613,#28614,#28615,#28616,#28617,#28618,#28619,#28620,#28621,#28622,#28623,
#28624,#28625,#28626,#28627,#28628,#28629,#28630,#28631,#28632,#28633,#28634,
#28635,#28636,#28637,#28638,#28639,#28640,#28641,#28642,#28643,#28644,#28645,
#28646,#28647,#28648,#28649,#28650,#28651,#28652,#28653,#28654,#28655,#28656,
#28657,#28658,#28659,#28660,#28661,#28662,#28663,#28664,#28665,#28666,#28667,
#28668,#28669,#28670,#28671,#28672,#28673,#28674,#28675,#28676,#28677,#28678,
#28679,#28680,#28681,#28682,#28683,#28684,#28685,#28686,#28687,#28688,#28689,
#28690,#28691,#28692,#28693,#28694,#28695,#28696,#28697,#28698,#28699,#28700,
#28701,#28702,#28703,#28704,#28705,#28706,#28707,#28708,#28709,#28710,#28711,
#28712,#28713,#28714,#28715,#28716,#28717,#28718,#28719,#28720,#28721,#28722,
#28723,#28724,#28725,#28726,#28727,#28728,#28729,#28730,#28731,#28732,#28733,
#28734,#28735,#28736,#28737,#28738,#28739,#28740,#28741,#28742,#28743,#28744,
#28745,#28746,#28747,#28748,#28749,#28750,#28751,#28752,#28753,#28754,#28755,
#28756,#28757,#28758,#28759,#28760,#28761,#28762,#28763,#28764,#28765,#28766,
#28767,#28768,#28769,#28770,#28771,#28772,#28773,#28774,#28775,#28776,#28777,
#28778,#28779,#28780,#28781,#28782,#28783,#28784,#28785,#28786,#28787,#28788,
#28789,#28790,#28791,#28792,#28793,#28794,#28795,#28796,#28797,#28798,#28799,
#28800,#28801,#28802,#28803,#28804,#28805,#28806,#28807,#28808,#28809,#28810,
#28811,#28812,#28813,#28814,#28815,#28816,#28817,#28818,#28819,#28820,#28821,
#28822,#28823,#28824,#28825,#28826,#28827,#28828,#28829,#28830,#28831,#28832,
#28833,#28834,#28835,#28836,#28837,#28838,#28839,#28840,#28841,#28842,#28843,
#28844,#28845,#28846,#28847,#28848,#28849,#28850,#28851,#28852,#28853,#28854,
#28855,#28856,#28857,#28858,#28859,#28860,#28861,#28862,#28863,#28864,#28865,
#28866,#28867,#28868,#28869,#28870,#28871,#28872,#28873,#28874,#28875,#28876,
#28877,#28878,#28879,#28880,#28881,#28882,#28883,#28884,#28885,#28886,#28887,
#28888,#28889,#28890,#28891,#28892,#28893,#28894,#28895,#28896,#28897,#28898,
#28899,#28900,#28901,#28902,#28903,#28904,#28905,#28906,#28907,#28908,#28909,
#28910,#28911,#28912,#28913,#28914,#28915,#28916,#28917,#28918,#28919,#28920,
#28921,#28922,#28923,#28924,#28925,#28926,#28927,#28928,#28929,#28930,#28931,
#28932,#28933,#28934,#28935,#28936,#28937,#28938,#28939,#28940,#28941,#28942,
#28943,#28944,#28945,#28946,#28947,#28948,#28949,#28950,#28951,#28952,#28953,
#28954,#28955,#28956,#28957,#28958,#28959,#28960,#28961,#28962,#28963,#28964,
#28965,#28966,#28967,#28968,#28969,#28970,#28971,#28972,#28973,#28974,#28975,
#28976,#28977,#28978,#28979,#28980,#28981,#28982,#28983,#28984,#28985,#28986,
#28987,#28988,#28989,#28990,#28991,#28992,#28993,#28994,#28995,#28996,#28997,
#28998,#28999,#29000,#29001,#29002,#29003,#29004,#29005,#29006,#29007,#29008,
#29009,#29010,#29011,#29012,#29013,#29014,#29015,#29016,#29017,#29018,#29019,
#29020,#29021,#29022),.UNSPECIFIED.,.F.,.F.,(4,3,3,3,3,3,3,3,3,3,3,3,3,
3,3,3,3,3,3,3,3,3,3,3,3,3,3,3,3,3,3,3,3,3,3,3,3,3,3,3,3,3,3,3,3,3,3,3,3,
3,3,3,3,3,3,3,3,3,3,3,3,3,3,3,3,3,3,3,3,3,3,3,3,3,3,3,3,3,3,3,3,3,3,3,3,
3,3,3,3,3,3,3,3,3,3,3,3,3,3,3,3,3,3,3,3,3,3,3,3,3,3,3,3,3,3,3,3,3,3,3,3,
3,3,3,3,3,3,3,3,3,3,3,3,3,3,3,3,3,3,3,3,3,3,3,3,3,3,3,3,3,3,3,3,3,3,3,3,
3,3,3,4),(0.49272485694168,0.493888768193928,0.495082580620571,0.496294706027832,
0.497535411400139,0.49803898818619,0.498433258551979,0.499647097021168,
0.499860359055063,0.499954618241577,0.500038746617949,0.500217134180834,
0.500573909306605,0.50102276560411,0.501471914036152,0.501921046168252,
0.50237030945159,0.502816938147025,0.503267518724314,0.503718099301602,
0.503784885438545,0.503874079219988,0.503918676110709,0.503963273001431,
0.504141660564316,0.504680016661156,0.505223958667865,0.505777607981359,
0.506330709637346,0.506886419916935,0.507438555921841,0.507709411822027,
0.50779860560347,0.50787216724432,0.507887799384913,0.508066186947798,0.508422962073569,
0.50934990600665,0.510263351379397,0.511156696878071,0.511633938205509,
0.51181246337981,0.51199071333128,0.51263855704656,0.51458375925044,0.515558464588991,
0.51617071479358,0.516782964998169,0.516985565092075,0.518412665595159,
0.521266866601328,0.523309537094626,0.525330281717531,0.526975268613665,
0.526979020886372,0.527332043739436,0.527376640630157,0.527421237520879,
0.527510431302321,0.527688818865207,0.52813999548312,0.528591815568744,
0.529044096737735,0.529508021302587,0.529959475108322,0.530429635052734,
0.530899794997146,0.531078182560032,0.531167376341474,0.531249407125453,
0.531256570122917,0.531864120447404,0.532482878069911,0.533112615635405,
0.533772547760771,0.534426634857956,0.535087875946294,0.535754873709326,
0.53642791332964,0.537102897171585,0.537779308942848,0.538392072638337,
0.538748847764108,0.538927235326994,0.539016429108437,0.539061025999158,
0.539072175221838,0.539083324444519,0.539105622889879,0.539819173141421,
0.541059647922877,0.54117695344863,0.542400250937006,0.543638340148402,
0.544899891654461,0.545527575153758,0.5462411254053,0.546597900531071,0.546776288093957,
0.5468654818754,0.546910078766121,0.546954675656843,0.547929549946587,0.54892861795247,
0.549808876663011,0.550879202040325,0.551938284614396,0.553026092343931,
0.554090178172265,0.554446953298036,0.554625340860921,0.554714534642364,
0.554803728423807,0.555517278675349,0.556114149924973,0.556938477700684,
0.557756231809566,0.558565222423582,0.559363528843802,0.56014354279587,
0.560912050249951,0.561663324428771,0.561939230939229,0.562296006065,0.562474393627886,
0.562518990518607,0.562563587409328,0.562652781190771,0.564079881693856,
0.565593967736549,0.567120386744285,0.568667226761124,0.569788283706194,
0.570004131325169,0.570145058831965,0.570234252613408,0.570278849504129,
0.57032344639485,0.570501833957736,0.571037995437641,0.571215384209279,
0.571752675657514,0.572290822201886,0.57282974039447,0.573369126757709,
0.573908409100723,0.574445784111936,0.574980590052604,0.575511588696996,
0.576037518865402,0.576553407775522,0.577062826481643,0.577560835524549,
0.577994111598935,0.578083305380378,0.578105603825739,0.578127902271099,
0.578172499161821,0.578350886724706,0.582504217258825,0.584059283272047),
 .UNSPECIFIED.);
#254=B_SPLINE_CURVE_WITH_KNOTS('',3,(#30067,#30068,#30069,#30070,#30071,
#30072,#30073,#30074,#30075,#30076,#30077,#30078,#30079,#30080,#30081,#30082,
#30083,#30084,#30085,#30086,#30087,#30088,#30089,#30090,#30091,#30092,#30093,
#30094,#30095,#30096,#30097,#30098,#30099,#30100,#30101,#30102,#30103,#30104,
#30105,#30106,#30107,#30108,#30109,#30110,#30111,#30112,#30113,#30114,#30115,
#30116,#30117,#30118,#30119,#30120,#30121,#30122,#30123,#30124,#30125,#30126,
#30127,#30128,#30129,#30130,#30131,#30132,#30133,#30134,#30135,#30136,#30137,
#30138,#30139,#30140,#30141,#30142,#30143,#30144,#30145,#30146,#30147,#30148,
#30149,#30150,#30151,#30152,#30153,#30154,#30155,#30156,#30157,#30158,#30159,
#30160,#30161,#30162,#30163,#30164,#30165,#30166,#30167,#30168,#30169,#30170,
#30171,#30172,#30173,#30174,#30175,#30176,#30177,#30178,#30179,#30180,#30181,
#30182,#30183,#30184,#30185,#30186,#30187,#30188,#30189,#30190,#30191,#30192,
#30193,#30194,#30195,#30196,#30197,#30198,#30199,#30200,#30201,#30202,#30203,
#30204,#30205,#30206,#30207,#30208,#30209,#30210,#30211,#30212,#30213,#30214,
#30215,#30216,#30217,#30218,#30219,#30220,#30221,#30222,#30223,#30224,#30225,
#30226,#30227,#30228,#30229,#30230,#30231,#30232,#30233,#30234,#30235,#30236,
#30237,#30238,#30239,#30240,#30241,#30242,#30243,#30244,#30245,#30246,#30247,
#30248,#30249,#30250,#30251,#30252,#30253,#30254,#30255,#30256,#30257,#30258,
#30259,#30260,#30261,#30262,#30263,#30264,#30265,#30266,#30267,#30268,#30269,
#30270,#30271,#30272,#30273,#30274,#30275,#30276,#30277,#30278,#30279,#30280,
#30281,#30282,#30283,#30284,#30285,#30286,#30287,#30288,#30289,#30290,#30291,
#30292,#30293,#30294,#30295,#30296,#30297,#30298,#30299,#30300,#30301,#30302,
#30303,#30304,#30305,#30306,#30307,#30308,#30309,#30310,#30311,#30312,#30313,
#30314,#30315,#30316,#30317,#30318,#30319,#30320,#30321,#30322,#30323,#30324,
#30325,#30326,#30327,#30328,#30329,#30330,#30331,#30332,#30333,#30334,#30335,
#30336,#30337,#30338,#30339,#30340,#30341,#30342,#30343,#30344,#30345,#30346,
#30347,#30348,#30349,#30350,#30351,#30352,#30353,#30354,#30355,#30356,#30357,
#30358,#30359,#30360,#30361,#30362,#30363,#30364,#30365,#30366,#30367,#30368,
#30369,#30370,#30371,#30372,#30373,#30374,#30375,#30376,#30377,#30378,#30379,
#30380,#30381,#30382,#30383,#30384,#30385,#30386,#30387,#30388,#30389,#30390,
#30391,#30392,#30393,#30394,#30395,#30396,#30397,#30398,#30399,#30400,#30401,
#30402,#30403,#30404,#30405,#30406,#30407,#30408,#30409,#30410,#30411,#30412,
#30413,#30414,#30415,#30416,#30417,#30418,#30419,#30420,#30421,#30422,#30423,
#30424,#30425,#30426,#30427,#30428,#30429,#30430,#30431,#30432,#30433,#30434,
#30435,#30436,#30437,#30438,#30439,#30440,#30441,#30442,#30443,#30444,#30445,
#30446,#30447,#30448,#30449,#30450,#30451,#30452,#30453,#30454,#30455,#30456,
#30457,#30458,#30459,#30460,#30461,#30462,#30463,#30464,#30465,#30466,#30467,
#30468,#30469,#30470,#30471,#30472,#30473,#30474,#30475,#30476,#30477,#30478,
#30479,#30480,#30481,#30482,#30483,#30484,#30485,#30486,#30487,#30488,#30489,
#30490,#30491,#30492,#30493,#30494,#30495,#30496,#30497,#30498,#30499,#30500,
#30501,#30502,#30503,#30504,#30505,#30506,#30507,#30508,#30509,#30510,#30511,
#30512,#30513,#30514,#30515,#30516,#30517,#30518,#30519,#30520,#30521,#30522,
#30523,#30524,#30525,#30526,#30527,#30528,#30529,#30530,#30531,#30532,#30533,
#30534,#30535,#30536,#30537,#30538,#30539,#30540,#30541,#30542,#30543,#30544,
#30545,#30546,#30547,#30548,#30549,#30550,#30551,#30552,#30553,#30554,#30555,
#30556,#30557,#30558,#30559,#30560,#30561,#30562,#30563,#30564,#30565,#30566,
#30567,#30568,#30569,#30570,#30571,#30572,#30573,#30574,#30575,#30576,#30577,
#30578,#30579,#30580,#30581,#30582,#30583,#30584,#30585,#30586,#30587,#30588,
#30589,#30590,#30591,#30592,#30593,#30594,#30595,#30596,#30597,#30598,#30599,
#30600,#30601,#30602,#30603,#30604,#30605,#30606,#30607,#30608,#30609,#30610,
#30611,#30612,#30613,#30614,#30615,#30616,#30617,#30618,#30619,#30620,#30621,
#30622,#30623,#30624,#30625,#30626,#30627,#30628,#30629,#30630,#30631,#30632,
#30633,#30634,#30635,#30636,#30637,#30638,#30639,#30640,#30641,#30642,#30643,
#30644,#30645,#30646,#30647,#30648,#30649,#30650,#30651,#30652,#30653,#30654,
#30655,#30656,#30657,#30658,#30659,#30660,#30661,#30662,#30663,#30664,#30665,
#30666,#30667,#30668,#30669,#30670,#30671,#30672,#30673,#30674,#30675,#30676,
#30677,#30678,#30679,#30680,#30681,#30682,#30683,#30684,#30685,#30686,#30687,
#30688,#30689,#30690,#30691,#30692,#30693,#30694,#30695,#30696,#30697,#30698,
#30699,#30700,#30701,#30702,#30703,#30704,#30705,#30706,#30707,#30708,#30709,
#30710,#30711,#30712,#30713,#30714,#30715,#30716,#30717,#30718,#30719,#30720,
#30721,#30722,#30723,#30724,#30725,#30726,#30727,#30728,#30729,#30730,#30731,
#30732,#30733,#30734,#30735,#30736,#30737,#30738,#30739,#30740,#30741,#30742,
#30743,#30744,#30745,#30746,#30747,#30748,#30749,#30750,#30751,#30752,#30753,
#30754,#30755,#30756,#30757,#30758,#30759,#30760,#30761,#30762,#30763,#30764,
#30765,#30766,#30767,#30768,#30769,#30770,#30771,#30772,#30773,#30774,#30775,
#30776,#30777,#30778,#30779,#30780,#30781,#30782,#30783,#30784,#30785,#30786,
#30787,#30788,#30789,#30790),.UNSPECIFIED.,.F.,.F.,(4,3,3,3,3,3,3,3,3,3,
3,3,3,3,3,3,3,3,3,3,3,3,3,3,3,3,3,3,3,3,3,3,3,3,3,3,3,3,3,3,3,3,3,3,3,3,
3,3,3,3,3,3,3,3,3,3,3,3,3,3,3,3,3,3,3,3,3,3,3,3,3,3,3,3,3,3,3,3,3,3,3,3,
3,3,3,3,3,3,3,3,3,3,3,3,3,3,3,3,3,3,3,3,3,3,3,3,3,3,3,3,3,3,3,3,3,3,3,3,
3,3,3,3,3,3,3,3,3,3,3,3,3,3,3,3,3,3,3,3,3,3,3,3,3,3,3,3,3,3,3,3,3,3,3,3,
3,3,3,3,3,3,3,3,3,3,3,3,3,3,3,3,3,3,3,3,3,3,3,3,3,3,3,3,3,3,3,3,3,3,3,3,
3,3,3,3,3,3,3,3,3,3,3,3,3,3,3,3,3,3,3,3,3,3,3,3,3,3,3,3,3,3,3,3,3,3,3,3,
3,3,3,3,3,3,3,3,3,3,3,3,3,3,3,4),(0.675227986968558,0.675584273956731,0.675757575540091,
0.675763239494043,0.675940566188149,0.676547811358883,0.676653150650985,
0.677269582291599,0.677891819544102,0.678078319576658,0.678704325449478,
0.679331765363295,0.67950348850233,0.679681634618039,0.679827885846768,
0.679859780733748,0.680216072965166,0.680779660638072,0.680928657428003,
0.681487387030078,0.681523536352254,0.681523538254503,0.68209873767974,
0.682353826353675,0.682923332993981,0.683066410816511,0.68336429275398,
0.683420003524919,0.683422703047929,0.683511776105784,0.683556312634711,
0.683598422313147,0.683600849163638,0.683778995279347,0.684800309446671,
0.685494481615934,0.686629333130692,0.688354030108895,0.690096752217081,
0.691856530474276,0.692330008833382,0.694068023347093,0.694299440920943,
0.694507648124675,0.695180346684728,0.695366888178122,0.695366890109864,
0.695653818000275,0.695814889961731,0.696273398604143,0.6966055156104,0.698030684536072,
0.698743268998909,0.699099561230327,0.699135716939718,0.699188634288181,
0.699210902552645,0.699233170817109,0.699277707346036,0.699292185421582,
0.699375012610309,0.699455853461745,0.69997924594492,0.700501863488366,
0.700881022387417,0.701400446833164,0.701891620363719,0.701915691184121,
0.70224893855372,0.70230619131309,0.702812452331444,0.703018775775926,0.703330393980557,
0.703422892148363,0.703667245926117,0.703731360238762,0.704463309614413,
0.705206395888629,0.705966462233651,0.706581698090107,0.707362862563105,
0.708178056171534,0.708993247286736,0.708993249779962,0.709432035941452,
0.710205744771089,0.710857204867124,0.710901741396052,0.710946277924979,
0.711035350982834,0.711118272113326,0.71117493514369,0.711213497098543,
0.711569789329961,0.712282373792797,0.713554493779028,0.713811753900404,
0.715132711644143,0.716732490345522,0.717983049495488,0.718654792565297,
0.718670738130625,0.718695633958324,0.718905571137822,0.719051926189742,
0.719408218421161,0.720833387346833,0.722673466062532,0.722851011028383,
0.723841806713265,0.723841808742311,0.72582554969182,0.726181679323169,
0.726277581687204,0.726534063049524,0.726556331313988,0.726578599578451,
0.726623136107378,0.726712209165233,0.726890355280942,0.72724664751236,
0.727959231975196,0.728489493696509,0.728710490161145,0.729384400900868,
0.730121457829964,0.73085103922691,0.731566338605285,0.732234738752212,
0.732947323215048,0.733659907677884,0.734022607967795,0.734113328006978,
0.73437249214072,0.734394760405183,0.734417028669647,0.734461565198574,
0.734550638256429,0.734728784372138,0.735085076603555,0.736205652966467,
0.737301641175155,0.737935414454899,0.738355601336076,0.73835560341631,
0.739437148273089,0.739584128967772,0.739618294979108,0.740640235983285,
0.740785752306242,0.741498336769077,0.741854629000495,0.742032775116204,
0.742121848174059,0.742177518835218,0.74218865296745,0.742210921231913,
0.742267859778797,0.742360135455619,0.742796890429193,0.743325262902069,
0.743636090157584,0.744161617950415,0.744683190545633,0.744749589478535,
0.745061259083254,0.745125268596728,0.745638324960401,0.74577384354609,
0.745951989661799,0.746041062719653,0.746125668407932,0.746130135777507,
0.746309329447835,0.746380341005625,0.746486428008925,0.746884526933262,
0.747284479863715,0.74768613276121,0.747911596934596,0.748313824761295,
0.748715924657244,0.749117582373158,0.749336765860266,0.749693058091684,
0.749871204207393,0.749960277265247,0.749982545529711,0.749993679661943,
0.750004813794174,0.750049350323101,0.750761934785937,0.752013274509048,
0.752187103711607,0.752328042954937,0.752328045085517,0.753528517453903,
0.753612272637277,0.753790418752986,0.753879491810841,0.753924028339768,
0.753968564868695,0.754053048666081,0.754092306674494,0.754324857100113,
0.754894973281299,0.755037441562948,0.755616518319953,0.756176397547834,
0.756202745063993,0.756462610488618,0.75705554988761,0.757175194951453,
0.757531487182871,0.757800658919412,0.757887779414288,0.758484750205109,
0.759078219519917,0.759668729599881,0.760252699887335,0.760738117265629,
0.761311141723518,0.761450701728464,0.761588439956094,0.761616463932177,
0.761793275600524,0.761806993959882,0.762163286191299,0.762806730403298,
0.763458243358919,0.76358845511697,0.764246141116832,0.764907003301851,
0.76501362404264,0.765369916274057,0.765548062389766,0.765628242169248,
0.765637135447621,0.765726208505475,0.766115304698597,0.766188263024046,
0.76643879296831),.UNSPECIFIED.);
#255=B_SPLINE_CURVE_WITH_KNOTS('',3,(#31835,#31836,#31837,#31838,#31839,
#31840,#31841,#31842,#31843,#31844,#31845,#31846,#31847,#31848,#31849,#31850,
#31851,#31852,#31853,#31854,#31855,#31856,#31857,#31858,#31859,#31860,#31861,
#31862,#31863,#31864,#31865,#31866,#31867,#31868,#31869,#31870,#31871,#31872,
#31873,#31874,#31875,#31876,#31877,#31878,#31879,#31880,#31881,#31882,#31883,
#31884,#31885,#31886,#31887,#31888,#31889,#31890,#31891,#31892,#31893,#31894,
#31895,#31896,#31897,#31898,#31899,#31900,#31901,#31902,#31903,#31904,#31905,
#31906,#31907,#31908,#31909,#31910,#31911,#31912,#31913,#31914,#31915,#31916,
#31917,#31918,#31919,#31920,#31921,#31922,#31923,#31924,#31925,#31926,#31927,
#31928,#31929,#31930,#31931,#31932,#31933,#31934,#31935,#31936,#31937,#31938,
#31939,#31940,#31941,#31942,#31943,#31944,#31945,#31946,#31947,#31948,#31949,
#31950,#31951,#31952,#31953,#31954,#31955,#31956,#31957,#31958,#31959,#31960,
#31961,#31962,#31963,#31964,#31965,#31966,#31967,#31968,#31969,#31970,#31971,
#31972,#31973,#31974,#31975,#31976,#31977,#31978,#31979,#31980,#31981,#31982,
#31983,#31984,#31985,#31986,#31987,#31988,#31989,#31990,#31991,#31992,#31993,
#31994,#31995,#31996,#31997,#31998,#31999,#32000,#32001,#32002,#32003,#32004,
#32005,#32006,#32007,#32008,#32009,#32010,#32011,#32012,#32013,#32014,#32015,
#32016,#32017,#32018,#32019,#32020,#32021,#32022,#32023,#32024,#32025,#32026,
#32027,#32028,#32029,#32030,#32031,#32032,#32033,#32034,#32035,#32036,#32037,
#32038,#32039,#32040,#32041,#32042,#32043,#32044,#32045,#32046,#32047,#32048,
#32049,#32050,#32051,#32052,#32053,#32054,#32055,#32056,#32057,#32058,#32059,
#32060,#32061,#32062),.UNSPECIFIED.,.F.,.F.,(4,2,2,1,2,2,1,2,2,2,2,2,1,
1,1,1,1,1,2,2,1,2,2,2,2,2,1,2,2,2,2,2,2,1,1,2,2,2,2,1,2,2,1,2,2,1,2,2,1,
1,2,2,2,2,2,2,1,1,1,1,1,2,2,2,2,1,2,2,1,1,2,2,2,2,1,2,2,1,1,1,2,2,2,2,2,
2,2,2,2,2,2,1,1,2,2,2,2,2,2,2,2,2,1,1,2,2,2,2,2,2,2,1,2,2,2,2,2,1,1,1,2,
2,2,2,2,2,1,1,1,1,2,2,2,1,4),(0.857113191804312,0.858535074804457,0.859956957804601,
0.862800723804891,0.863156194554927,0.863333929929945,0.863511665304963,
0.864222606805035,0.86564448980518,0.867066372805325,0.867155240492834,
0.867244108180343,0.867421843555361,0.867777314305397,0.868488255805469,
0.869910138805614,0.870621080305686,0.870976551055722,0.871087635665109,
0.871109852586986,0.871154286430741,0.871332021805759,0.874175787806047,
0.874886729306119,0.874975596993628,0.875064464681137,0.875242200056155,
0.875597670806192,0.877019553806336,0.879863319806625,0.882707085806914,
0.882795953494423,0.882884821181932,0.88306255655695,0.883418027306986,
0.884128968807058,0.885550851807202,0.888394617807491,0.889816500807635,
0.890527442307707,0.890616309995216,0.890705177682725,0.890882913057743,
0.891238383807779,0.894082149808068,0.894437620558104,0.894526488245613,
0.89454870516749,0.894570922089367,0.894615355933122,0.89479309130814,0.895504032808212,
0.896925915808356,0.8983477988085,0.898436666496009,0.898447774956947,0.898458883417886,
0.898481100339763,0.898525534183518,0.898703269558536,0.899058740308572,
0.899769681808644,0.902613447808932,0.905457213809221,0.906168155309293,
0.906212589153047,0.906245914535863,0.906257022996802,0.906345890684311,
0.906523626059329,0.906879096809365,0.908300979809509,0.911144745809797,
0.913988511810085,0.91403294565384,0.914055162575717,0.914066271036655,
0.914077379497594,0.914166247185103,0.914343982560121,0.914699453310157,
0.91541039481023,0.916832277810374,0.917543219310446,0.917898690060483,
0.918076425435501,0.918254160810519,0.919676043810663,0.921097926810808,
0.92180886831088,0.921897735998389,0.921986603685898,0.922164339060916,
0.922519809810952,0.925363575811241,0.925719046561277,0.926074517311314,
0.926785458811386,0.92820734181153,0.929629224811675,0.929673658655429,
0.929718092499184,0.929806960186693,0.929984695561711,0.930340166311747,
0.931051107811819,0.932472990811963,0.933183932312036,0.933539403062072,
0.933583836905826,0.933628270749581,0.93371713843709,0.933894873812108,
0.936738639812397,0.937449581312469,0.937494015156224,0.937516232078101,
0.937538448999978,0.937627316687487,0.937805052062506,0.938160522812542,
0.939582405812688,0.941004288812835,0.941359759562871,0.941404193406626,
0.941415301867564,0.941426410328503,0.94144862725038,0.941537494937889,
0.941715230312908,0.942426171812981,0.945269937813273,0.945980879313346,
0.946691820813419,0.948113697169739),.UNSPECIFIED.);
#256=B_SPLINE_CURVE_WITH_KNOTS('',3,(#35462,#35463,#35464,#35465,#35466,
#35467,#35468,#35469,#35470,#35471,#35472,#35473,#35474,#35475,#35476,#35477,
#35478,#35479,#35480,#35481,#35482,#35483,#35484,#35485,#35486,#35487,#35488,
#35489,#35490,#35491,#35492,#35493,#35494,#35495,#35496,#35497,#35498,#35499,
#35500,#35501,#35502,#35503,#35504,#35505,#35506,#35507,#35508,#35509,#35510,
#35511,#35512,#35513,#35514,#35515,#35516,#35517,#35518,#35519,#35520,#35521,
#35522,#35523,#35524,#35525,#35526,#35527,#35528,#35529,#35530,#35531,#35532,
#35533,#35534,#35535,#35536,#35537,#35538,#35539,#35540,#35541,#35542,#35543,
#35544,#35545,#35546,#35547,#35548,#35549,#35550,#35551,#35552,#35553,#35554,
#35555,#35556,#35557,#35558,#35559,#35560,#35561,#35562,#35563,#35564,#35565,
#35566,#35567,#35568,#35569,#35570,#35571,#35572,#35573),.UNSPECIFIED.,
 .F.,.F.,(4,3,3,3,3,3,3,3,3,3,3,3,3,3,3,3,3,3,3,3,3,3,3,3,3,3,3,3,3,3,3,
3,3,3,3,3,3,4),(3.06800720444234E-9,0.0992935269980963,0.124999999999843,
0.219034992097561,0.234374999999705,0.242187499999695,0.246093749999691,
0.249999999999686,0.336557093797939,0.374999999999544,0.437499999999472,
0.468749999999436,0.484374999999419,0.49218749999941,0.498046874999403,
0.499999999999401,0.56709925388652,0.624999999999271,0.687499999999206,
0.718749999999173,0.734374999999157,0.742187499999149,0.746093749999145,
0.749023437499142,0.749999999999141,0.781249999999248,0.811345066017165,
0.841337609455092,0.843172533008368,0.873102418731143,0.87499999999957,
0.906249999999678,0.935778277656031,0.937415205047736,0.966667815318544,
0.968707602523868,0.997678975261811,0.999999985094631),.UNSPECIFIED.);
#257=B_SPLINE_CURVE_WITH_KNOTS('',3,(#35796,#35797,#35798,#35799,#35800,
#35801,#35802,#35803,#35804,#35805,#35806,#35807,#35808,#35809,#35810,#35811),
 .UNSPECIFIED.,.F.,.F.,(4,3,3,3,3,4),(2.15030725694357E-6,0.000474399497480272,
0.403817558189829,0.5,0.908942240895127,0.999999993842872),
 .UNSPECIFIED.);
#258=B_SPLINE_CURVE_WITH_KNOTS('',3,(#36882,#36883,#36884,#36885,#36886,
#36887,#36888,#36889,#36890,#36891,#36892,#36893,#36894,#36895,#36896,#36897,
#36898,#36899,#36900,#36901,#36902,#36903,#36904,#36905,#36906,#36907,#36908,
#36909,#36910,#36911,#36912,#36913,#36914,#36915,#36916,#36917,#36918),
 .UNSPECIFIED.,.F.,.F.,(4,3,3,3,3,3,3,3,3,3,3,3,4),(0.279794275727889,0.285714822663596,
0.398539336744006,0.461558263802132,0.525575511584508,0.56693910053495,
0.571265923744503,0.571428663852229,0.686588294638816,0.751167596813213,
0.785714451328873,0.892857225664436,1.),.UNSPECIFIED.);
#259=LINE('',#2138,#289);
#260=LINE('',#2153,#290);
#261=LINE('',#2200,#291);
#262=LINE('',#2216,#292);
#263=LINE('',#2239,#293);
#264=LINE('',#2306,#294);
#265=LINE('',#2308,#295);
#266=LINE('',#2311,#296);
#267=LINE('',#4595,#297);
#268=LINE('',#4599,#298);
#269=LINE('',#4668,#299);
#270=LINE('',#4735,#300);
#271=LINE('',#35825,#301);
#272=LINE('',#35833,#302);
#273=LINE('',#35845,#303);
#274=LINE('',#35853,#304);
#275=LINE('',#35865,#305);
#276=LINE('',#35873,#306);
#277=LINE('',#36466,#307);
#278=LINE('',#36471,#308);
#279=LINE('',#36476,#309);
#280=LINE('',#36480,#310);
#281=LINE('',#36484,#311);
#282=LINE('',#36487,#312);
#283=LINE('',#36489,#313);
#284=LINE('',#36493,#314);
#285=LINE('',#36497,#315);
#286=LINE('',#36501,#316);
#287=LINE('',#36816,#317);
#288=LINE('',#36818,#318);
#289=VECTOR('',#1774,10.);
#290=VECTOR('',#1775,10.);
#291=VECTOR('',#1778,10.);
#292=VECTOR('',#1779,10.);
#293=VECTOR('',#1788,10.);
#294=VECTOR('',#1801,17.5261814341697);
#295=VECTOR('',#1804,18.826);
#296=VECTOR('',#1807,10.);
#297=VECTOR('',#1844,50.5962340495975);
#298=VECTOR('',#1849,17.5);
#299=VECTOR('',#1920,46.9605204399732);
#300=VECTOR('',#1925,52.2477999999999);
#301=VECTOR('',#1976,1000.);
#302=VECTOR('',#1987,1000.);
#303=VECTOR('',#1994,1000.);
#304=VECTOR('',#2005,1000.);
#305=VECTOR('',#2012,1000.);
#306=VECTOR('',#2023,1000.);
#307=VECTOR('',#2030,1000.);
#308=VECTOR('',#2037,1000.);
#309=VECTOR('',#2042,1000.);
#310=VECTOR('',#2045,1000.);
#311=VECTOR('',#2048,1000.);
#312=VECTOR('',#2051,1000.);
#313=VECTOR('',#2052,1000.);
#314=VECTOR('',#2055,1000.);
#315=VECTOR('',#2058,1000.);
#316=VECTOR('',#2061,1000.);
#317=VECTOR('',#2074,1000.);
#318=VECTOR('',#2077,1000.);
#319=CYLINDRICAL_SURFACE('',#1596,19.425);
#320=CYLINDRICAL_SURFACE('',#1600,19.425);
#321=CYLINDRICAL_SURFACE('',#1605,17.5261814341697);
#322=CYLINDRICAL_SURFACE('',#1608,18.826);
#323=CYLINDRICAL_SURFACE('',#1609,19.425);
#324=FACE_BOUND('',#428,.T.);
#325=FACE_BOUND('',#435,.T.);
#326=FACE_BOUND('',#504,.T.);
#327=FACE_BOUND('',#510,.T.);
#328=FACE_OUTER_BOUND('',#427,.T.);
#329=FACE_OUTER_BOUND('',#429,.T.);
#330=FACE_OUTER_BOUND('',#430,.T.);
#331=FACE_OUTER_BOUND('',#431,.T.);
#332=FACE_OUTER_BOUND('',#432,.T.);
#333=FACE_OUTER_BOUND('',#433,.T.);
#334=FACE_OUTER_BOUND('',#434,.T.);
#335=FACE_OUTER_BOUND('',#436,.T.);
#336=FACE_OUTER_BOUND('',#437,.T.);
#337=FACE_OUTER_BOUND('',#438,.T.);
#338=FACE_OUTER_BOUND('',#439,.T.);
#339=FACE_OUTER_BOUND('',#440,.T.);
#340=FACE_OUTER_BOUND('',#441,.T.);
#341=FACE_OUTER_BOUND('',#442,.T.);
#342=FACE_OUTER_BOUND('',#443,.T.);
#343=FACE_OUTER_BOUND('',#444,.T.);
#344=FACE_OUTER_BOUND('',#445,.T.);
#345=FACE_OUTER_BOUND('',#446,.T.);
#346=FACE_OUTER_BOUND('',#447,.T.);
#347=FACE_OUTER_BOUND('',#448,.T.);
#348=FACE_OUTER_BOUND('',#449,.T.);
#349=FACE_OUTER_BOUND('',#450,.T.);
#350=FACE_OUTER_BOUND('',#451,.T.);
#351=FACE_OUTER_BOUND('',#452,.T.);
#352=FACE_OUTER_BOUND('',#453,.T.);
#353=FACE_OUTER_BOUND('',#454,.T.);
#354=FACE_OUTER_BOUND('',#455,.T.);
#355=FACE_OUTER_BOUND('',#456,.T.);
#356=FACE_OUTER_BOUND('',#457,.T.);
#357=FACE_OUTER_BOUND('',#458,.T.);
#358=FACE_OUTER_BOUND('',#459,.T.);
#359=FACE_OUTER_BOUND('',#460,.T.);
#360=FACE_OUTER_BOUND('',#461,.T.);
#361=FACE_OUTER_BOUND('',#462,.T.);
#362=FACE_OUTER_BOUND('',#463,.T.);
#363=FACE_OUTER_BOUND('',#464,.T.);
#364=FACE_OUTER_BOUND('',#465,.T.);
#365=FACE_OUTER_BOUND('',#466,.T.);
#366=FACE_OUTER_BOUND('',#467,.T.);
#367=FACE_OUTER_BOUND('',#468,.T.);
#368=FACE_OUTER_BOUND('',#469,.T.);
#369=FACE_OUTER_BOUND('',#470,.T.);
#370=FACE_OUTER_BOUND('',#471,.T.);
#371=FACE_OUTER_BOUND('',#472,.T.);
#372=FACE_OUTER_BOUND('',#473,.T.);
#373=FACE_OUTER_BOUND('',#474,.T.);
#374=FACE_OUTER_BOUND('',#475,.T.);
#375=FACE_OUTER_BOUND('',#476,.T.);
#376=FACE_OUTER_BOUND('',#477,.T.);
#377=FACE_OUTER_BOUND('',#478,.T.);
#378=FACE_OUTER_BOUND('',#479,.T.);
#379=FACE_OUTER_BOUND('',#480,.T.);
#380=FACE_OUTER_BOUND('',#481,.T.);
#381=FACE_OUTER_BOUND('',#482,.T.);
#382=FACE_OUTER_BOUND('',#483,.T.);
#383=FACE_OUTER_BOUND('',#484,.T.);
#384=FACE_OUTER_BOUND('',#485,.T.);
#385=FACE_OUTER_BOUND('',#486,.T.);
#386=FACE_OUTER_BOUND('',#487,.T.);
#387=FACE_OUTER_BOUND('',#488,.T.);
#388=FACE_OUTER_BOUND('',#489,.T.);
#389=FACE_OUTER_BOUND('',#490,.T.);
#390=FACE_OUTER_BOUND('',#491,.T.);
#391=FACE_OUTER_BOUND('',#492,.T.);
#392=FACE_OUTER_BOUND('',#493,.T.);
#393=FACE_OUTER_BOUND('',#494,.T.);
#394=FACE_OUTER_BOUND('',#495,.T.);
#395=FACE_OUTER_BOUND('',#496,.T.);
#396=FACE_OUTER_BOUND('',#497,.T.);
#397=FACE_OUTER_BOUND('',#498,.T.);
#398=FACE_OUTER_BOUND('',#499,.T.);
#399=FACE_OUTER_BOUND('',#500,.T.);
#400=FACE_OUTER_BOUND('',#501,.T.);
#401=FACE_OUTER_BOUND('',#502,.T.);
#402=FACE_OUTER_BOUND('',#503,.T.);
#403=FACE_OUTER_BOUND('',#505,.T.);
#404=FACE_OUTER_BOUND('',#506,.T.);
#405=FACE_OUTER_BOUND('',#507,.T.);
#406=FACE_OUTER_BOUND('',#508,.T.);
#407=FACE_OUTER_BOUND('',#509,.T.);
#408=FACE_OUTER_BOUND('',#511,.T.);
#409=FACE_OUTER_BOUND('',#512,.T.);
#410=FACE_OUTER_BOUND('',#513,.T.);
#411=FACE_OUTER_BOUND('',#514,.T.);
#412=FACE_OUTER_BOUND('',#515,.T.);
#413=FACE_OUTER_BOUND('',#516,.T.);
#414=FACE_OUTER_BOUND('',#517,.T.);
#415=FACE_OUTER_BOUND('',#518,.T.);
#416=FACE_OUTER_BOUND('',#519,.T.);
#417=FACE_OUTER_BOUND('',#520,.T.);
#418=FACE_OUTER_BOUND('',#521,.T.);
#419=FACE_OUTER_BOUND('',#522,.T.);
#420=FACE_OUTER_BOUND('',#523,.T.);
#421=FACE_OUTER_BOUND('',#524,.T.);
#422=FACE_OUTER_BOUND('',#525,.T.);
#423=FACE_OUTER_BOUND('',#526,.T.);
#424=FACE_OUTER_BOUND('',#527,.T.);
#425=FACE_OUTER_BOUND('',#528,.T.);
#426=FACE_OUTER_BOUND('',#529,.T.);
#427=EDGE_LOOP('',(#971));
#428=EDGE_LOOP('',(#972));
#429=EDGE_LOOP('',(#973,#974,#975,#976));
#430=EDGE_LOOP('',(#977,#978,#979,#980));
#431=EDGE_LOOP('',(#981,#982,#983,#984));
#432=EDGE_LOOP('',(#985,#986,#987,#988,#989));
#433=EDGE_LOOP('',(#990,#991,#992,#993));
#434=EDGE_LOOP('',(#994,#995,#996,#997,#998,#999));
#435=EDGE_LOOP('',(#1000));
#436=EDGE_LOOP('',(#1001,#1002,#1003,#1004,#1005));
#437=EDGE_LOOP('',(#1006,#1007,#1008,#1009));
#438=EDGE_LOOP('',(#1010,#1011,#1012,#1013));
#439=EDGE_LOOP('',(#1014,#1015,#1016,#1017,#1018,#1019));
#440=EDGE_LOOP('',(#1020,#1021,#1022));
#441=EDGE_LOOP('',(#1023,#1024,#1025,#1026,#1027,#1028));
#442=EDGE_LOOP('',(#1029,#1030,#1031,#1032,#1033));
#443=EDGE_LOOP('',(#1034,#1035,#1036,#1037));
#444=EDGE_LOOP('',(#1038,#1039,#1040,#1041));
#445=EDGE_LOOP('',(#1042,#1043,#1044,#1045));
#446=EDGE_LOOP('',(#1046,#1047,#1048,#1049,#1050));
#447=EDGE_LOOP('',(#1051,#1052,#1053,#1054,#1055,#1056,#1057,#1058,#1059,
#1060,#1061,#1062,#1063,#1064,#1065,#1066,#1067,#1068,#1069,#1070,#1071,
#1072,#1073,#1074,#1075,#1076,#1077,#1078,#1079,#1080,#1081,#1082,#1083,
#1084,#1085,#1086,#1087));
#448=EDGE_LOOP('',(#1088,#1089,#1090,#1091,#1092,#1093,#1094,#1095,#1096,
#1097));
#449=EDGE_LOOP('',(#1098,#1099,#1100,#1101,#1102,#1103,#1104));
#450=EDGE_LOOP('',(#1105,#1106,#1107,#1108,#1109));
#451=EDGE_LOOP('',(#1110,#1111,#1112,#1113));
#452=EDGE_LOOP('',(#1114,#1115,#1116,#1117));
#453=EDGE_LOOP('',(#1118,#1119,#1120,#1121));
#454=EDGE_LOOP('',(#1122,#1123,#1124,#1125));
#455=EDGE_LOOP('',(#1126,#1127,#1128,#1129));
#456=EDGE_LOOP('',(#1130,#1131,#1132,#1133));
#457=EDGE_LOOP('',(#1134,#1135,#1136,#1137));
#458=EDGE_LOOP('',(#1138,#1139,#1140,#1141));
#459=EDGE_LOOP('',(#1142,#1143,#1144,#1145));
#460=EDGE_LOOP('',(#1146,#1147,#1148,#1149));
#461=EDGE_LOOP('',(#1150,#1151,#1152,#1153));
#462=EDGE_LOOP('',(#1154,#1155,#1156,#1157,#1158,#1159));
#463=EDGE_LOOP('',(#1160,#1161,#1162,#1163));
#464=EDGE_LOOP('',(#1164,#1165,#1166,#1167));
#465=EDGE_LOOP('',(#1168,#1169,#1170,#1171,#1172));
#466=EDGE_LOOP('',(#1173,#1174,#1175,#1176));
#467=EDGE_LOOP('',(#1177,#1178,#1179,#1180,#1181));
#468=EDGE_LOOP('',(#1182,#1183,#1184,#1185));
#469=EDGE_LOOP('',(#1186,#1187,#1188));
#470=EDGE_LOOP('',(#1189,#1190,#1191,#1192));
#471=EDGE_LOOP('',(#1193,#1194,#1195,#1196));
#472=EDGE_LOOP('',(#1197,#1198,#1199,#1200));
#473=EDGE_LOOP('',(#1201,#1202,#1203,#1204));
#474=EDGE_LOOP('',(#1205,#1206,#1207,#1208));
#475=EDGE_LOOP('',(#1209,#1210,#1211,#1212));
#476=EDGE_LOOP('',(#1213,#1214,#1215,#1216));
#477=EDGE_LOOP('',(#1217,#1218,#1219,#1220));
#478=EDGE_LOOP('',(#1221,#1222,#1223,#1224));
#479=EDGE_LOOP('',(#1225,#1226,#1227,#1228));
#480=EDGE_LOOP('',(#1229,#1230,#1231,#1232));
#481=EDGE_LOOP('',(#1233,#1234,#1235,#1236));
#482=EDGE_LOOP('',(#1237,#1238,#1239,#1240));
#483=EDGE_LOOP('',(#1241,#1242,#1243,#1244,#1245));
#484=EDGE_LOOP('',(#1246,#1247,#1248,#1249));
#485=EDGE_LOOP('',(#1250,#1251,#1252,#1253,#1254));
#486=EDGE_LOOP('',(#1255,#1256,#1257,#1258,#1259));
#487=EDGE_LOOP('',(#1260,#1261,#1262,#1263));
#488=EDGE_LOOP('',(#1264,#1265,#1266,#1267));
#489=EDGE_LOOP('',(#1268,#1269,#1270,#1271));
#490=EDGE_LOOP('',(#1272,#1273,#1274,#1275));
#491=EDGE_LOOP('',(#1276,#1277,#1278,#1279));
#492=EDGE_LOOP('',(#1280,#1281,#1282,#1283));
#493=EDGE_LOOP('',(#1284,#1285,#1286,#1287,#1288));
#494=EDGE_LOOP('',(#1289,#1290,#1291,#1292));
#495=EDGE_LOOP('',(#1293,#1294,#1295,#1296));
#496=EDGE_LOOP('',(#1297,#1298,#1299,#1300));
#497=EDGE_LOOP('',(#1301,#1302,#1303,#1304));
#498=EDGE_LOOP('',(#1305,#1306,#1307,#1308));
#499=EDGE_LOOP('',(#1309,#1310,#1311,#1312));
#500=EDGE_LOOP('',(#1313,#1314,#1315));
#501=EDGE_LOOP('',(#1316,#1317,#1318,#1319));
#502=EDGE_LOOP('',(#1320,#1321,#1322,#1323));
#503=EDGE_LOOP('',(#1324));
#504=EDGE_LOOP('',(#1325,#1326,#1327,#1328,#1329,#1330,#1331,#1332,#1333,
#1334,#1335,#1336,#1337,#1338,#1339,#1340,#1341,#1342,#1343,#1344,#1345,
#1346,#1347,#1348,#1349,#1350,#1351,#1352,#1353,#1354,#1355,#1356));
#505=EDGE_LOOP('',(#1357,#1358,#1359,#1360));
#506=EDGE_LOOP('',(#1361,#1362,#1363,#1364));
#507=EDGE_LOOP('',(#1365,#1366,#1367,#1368));
#508=EDGE_LOOP('',(#1369,#1370,#1371,#1372,#1373));
#509=EDGE_LOOP('',(#1374));
#510=EDGE_LOOP('',(#1375));
#511=EDGE_LOOP('',(#1376,#1377,#1378,#1379));
#512=EDGE_LOOP('',(#1380,#1381,#1382,#1383));
#513=EDGE_LOOP('',(#1384,#1385,#1386,#1387,#1388));
#514=EDGE_LOOP('',(#1389,#1390,#1391,#1392,#1393));
#515=EDGE_LOOP('',(#1394,#1395,#1396,#1397,#1398));
#516=EDGE_LOOP('',(#1399,#1400,#1401,#1402));
#517=EDGE_LOOP('',(#1403,#1404,#1405,#1406));
#518=EDGE_LOOP('',(#1407,#1408,#1409,#1410));
#519=EDGE_LOOP('',(#1411,#1412,#1413,#1414));
#520=EDGE_LOOP('',(#1415,#1416,#1417,#1418));
#521=EDGE_LOOP('',(#1419,#1420,#1421,#1422));
#522=EDGE_LOOP('',(#1423,#1424,#1425,#1426));
#523=EDGE_LOOP('',(#1427,#1428,#1429,#1430));
#524=EDGE_LOOP('',(#1431,#1432,#1433,#1434));
#525=EDGE_LOOP('',(#1435,#1436,#1437,#1438));
#526=EDGE_LOOP('',(#1439,#1440,#1441,#1442));
#527=EDGE_LOOP('',(#1443,#1444,#1445,#1446));
#528=EDGE_LOOP('',(#1447,#1448,#1449,#1450));
#529=EDGE_LOOP('',(#1451,#1452,#1453,#1454));
#530=CIRCLE('',#1594,18.826);
#531=CIRCLE('',#1595,17.5261814341697);
#532=CIRCLE('',#1597,19.425);
#533=CIRCLE('',#1601,19.425);
#534=CIRCLE('',#1603,19.425);
#535=CIRCLE('',#1604,18.826);
#536=CIRCLE('',#1606,17.5261814341697);
#537=CIRCLE('',#1607,17.5261814341697);
#538=CIRCLE('',#1612,49.9868187147127);
#539=CIRCLE('',#1613,49.9868187147127);
#540=CIRCLE('',#1614,0.75);
#541=CIRCLE('',#1615,49.237075720981);
#542=CIRCLE('',#1616,0.750000000000001);
#543=CIRCLE('',#1618,0.750003741975411);
#544=CIRCLE('',#1619,0.750000000000001);
#545=CIRCLE('',#1621,0.750003739450195);
#546=CIRCLE('',#1623,17.8993132750324);
#547=CIRCLE('',#1625,18.3992704388194);
#548=CIRCLE('',#1628,50.5962340495975);
#549=CIRCLE('',#1630,17.8993132750324);
#550=CIRCLE('',#1632,17.8061866817374);
#551=CIRCLE('',#1634,17.8993132750324);
#552=CIRCLE('',#1636,17.8061866817374);
#553=CIRCLE('',#1638,17.8993132750324);
#554=CIRCLE('',#1640,17.8061866817374);
#555=CIRCLE('',#1642,17.8993132750324);
#556=CIRCLE('',#1644,17.8061866817374);
#557=CIRCLE('',#1647,17.8061866817374);
#558=CIRCLE('',#1649,17.8993132750324);
#559=CIRCLE('',#1651,17.8061866817374);
#560=CIRCLE('',#1653,17.8993132750324);
#561=CIRCLE('',#1655,17.8061866817374);
#562=CIRCLE('',#1657,17.8993132750324);
#563=CIRCLE('',#1659,17.8061866817374);
#564=CIRCLE('',#1661,17.8993132750324);
#565=CIRCLE('',#1666,52.2477999999999);
#566=CIRCLE('',#1688,1.00005870916559);
#567=CIRCLE('',#1690,46.907298170817);
#568=CIRCLE('',#1695,18.3992704388194);
#569=CIRCLE('',#1698,46.9072981708171);
#570=CIRCLE('',#1703,18.3992704388194);
#571=CIRCLE('',#1706,46.9072981708172);
#572=CIRCLE('',#1711,18.3992704388194);
#573=CIRCLE('',#1714,46.9072981708171);
#574=CIRCLE('',#1720,18.3992704388194);
#575=CIRCLE('',#1721,46.9072981708171);
#576=CIRCLE('',#1722,18.3992704388194);
#577=CIRCLE('',#1723,46.907298170817);
#578=CIRCLE('',#1724,46.9072981708172);
#579=CIRCLE('',#1725,18.3992704388194);
#580=CIRCLE('',#1726,46.9072981708172);
#581=CIRCLE('',#1727,18.3992704388194);
#582=VERTEX_POINT('',#2131);
#583=VERTEX_POINT('',#2133);
#584=VERTEX_POINT('',#2136);
#585=VERTEX_POINT('',#2137);
#586=VERTEX_POINT('',#2139);
#587=VERTEX_POINT('',#2152);
#588=VERTEX_POINT('',#2183);
#589=VERTEX_POINT('',#2184);
#590=VERTEX_POINT('',#2199);
#591=VERTEX_POINT('',#2201);
#592=VERTEX_POINT('',#2228);
#593=VERTEX_POINT('',#2229);
#594=VERTEX_POINT('',#2236);
#595=VERTEX_POINT('',#2238);
#596=VERTEX_POINT('',#2240);
#597=VERTEX_POINT('',#2299);
#598=VERTEX_POINT('',#2302);
#599=VERTEX_POINT('',#2303);
#600=VERTEX_POINT('',#2310);
#601=VERTEX_POINT('',#2312);
#602=VERTEX_POINT('',#3371);
#603=VERTEX_POINT('',#3484);
#604=VERTEX_POINT('',#3501);
#605=VERTEX_POINT('',#4140);
#606=VERTEX_POINT('',#4177);
#607=VERTEX_POINT('',#4215);
#608=VERTEX_POINT('',#4216);
#609=VERTEX_POINT('',#4219);
#610=VERTEX_POINT('',#4276);
#611=VERTEX_POINT('',#4277);
#612=VERTEX_POINT('',#4398);
#613=VERTEX_POINT('',#4400);
#614=VERTEX_POINT('',#4457);
#615=VERTEX_POINT('',#4458);
#616=VERTEX_POINT('',#4579);
#617=VERTEX_POINT('',#4581);
#618=VERTEX_POINT('',#4585);
#619=VERTEX_POINT('',#4586);
#620=VERTEX_POINT('',#4588);
#621=VERTEX_POINT('',#4590);
#622=VERTEX_POINT('',#4594);
#623=VERTEX_POINT('',#4598);
#624=VERTEX_POINT('',#4600);
#625=VERTEX_POINT('',#4602);
#626=VERTEX_POINT('',#4604);
#627=VERTEX_POINT('',#4606);
#628=VERTEX_POINT('',#4608);
#629=VERTEX_POINT('',#4610);
#630=VERTEX_POINT('',#4612);
#631=VERTEX_POINT('',#4614);
#632=VERTEX_POINT('',#4616);
#633=VERTEX_POINT('',#4618);
#634=VERTEX_POINT('',#4620);
#635=VERTEX_POINT('',#4622);
#636=VERTEX_POINT('',#4624);
#637=VERTEX_POINT('',#4626);
#638=VERTEX_POINT('',#4628);
#639=VERTEX_POINT('',#4631);
#640=VERTEX_POINT('',#4633);
#641=VERTEX_POINT('',#4635);
#642=VERTEX_POINT('',#4637);
#643=VERTEX_POINT('',#4639);
#644=VERTEX_POINT('',#4641);
#645=VERTEX_POINT('',#4643);
#646=VERTEX_POINT('',#4645);
#647=VERTEX_POINT('',#4647);
#648=VERTEX_POINT('',#4649);
#649=VERTEX_POINT('',#4651);
#650=VERTEX_POINT('',#4653);
#651=VERTEX_POINT('',#4655);
#652=VERTEX_POINT('',#4657);
#653=VERTEX_POINT('',#4659);
#654=VERTEX_POINT('',#4663);
#655=VERTEX_POINT('',#4664);
#656=VERTEX_POINT('',#4667);
#657=VERTEX_POINT('',#4669);
#658=VERTEX_POINT('',#4676);
#659=VERTEX_POINT('',#4691);
#660=VERTEX_POINT('',#4702);
#661=VERTEX_POINT('',#4709);
#662=VERTEX_POINT('',#4733);
#663=VERTEX_POINT('',#5573);
#664=VERTEX_POINT('',#5583);
#665=VERTEX_POINT('',#5585);
#666=VERTEX_POINT('',#6457);
#667=VERTEX_POINT('',#6458);
#668=VERTEX_POINT('',#6469);
#669=VERTEX_POINT('',#6471);
#670=VERTEX_POINT('',#7328);
#671=VERTEX_POINT('',#7329);
#672=VERTEX_POINT('',#7340);
#673=VERTEX_POINT('',#7342);
#674=VERTEX_POINT('',#8184);
#675=VERTEX_POINT('',#8185);
#676=VERTEX_POINT('',#8197);
#677=VERTEX_POINT('',#8199);
#678=VERTEX_POINT('',#8975);
#679=VERTEX_POINT('',#8976);
#680=VERTEX_POINT('',#8987);
#681=VERTEX_POINT('',#8989);
#682=VERTEX_POINT('',#9713);
#683=VERTEX_POINT('',#9714);
#684=VERTEX_POINT('',#14115);
#685=VERTEX_POINT('',#14129);
#686=VERTEX_POINT('',#15437);
#687=VERTEX_POINT('',#15438);
#688=VERTEX_POINT('',#16737);
#689=VERTEX_POINT('',#16738);
#690=VERTEX_POINT('',#17844);
#691=VERTEX_POINT('',#17845);
#692=VERTEX_POINT('',#19328);
#693=VERTEX_POINT('',#19329);
#694=VERTEX_POINT('',#19455);
#695=VERTEX_POINT('',#21156);
#696=VERTEX_POINT('',#21157);
#697=VERTEX_POINT('',#23024);
#698=VERTEX_POINT('',#35795);
#699=VERTEX_POINT('',#35814);
#700=VERTEX_POINT('',#35818);
#701=VERTEX_POINT('',#35824);
#702=VERTEX_POINT('',#35828);
#703=VERTEX_POINT('',#35832);
#704=VERTEX_POINT('',#35838);
#705=VERTEX_POINT('',#35844);
#706=VERTEX_POINT('',#35848);
#707=VERTEX_POINT('',#35852);
#708=VERTEX_POINT('',#35858);
#709=VERTEX_POINT('',#35864);
#710=VERTEX_POINT('',#35868);
#711=VERTEX_POINT('',#35872);
#712=VERTEX_POINT('',#35878);
#713=VERTEX_POINT('',#36465);
#714=VERTEX_POINT('',#36469);
#715=VERTEX_POINT('',#36473);
#716=VERTEX_POINT('',#36475);
#717=VERTEX_POINT('',#36477);
#718=VERTEX_POINT('',#36479);
#719=VERTEX_POINT('',#36481);
#720=VERTEX_POINT('',#36483);
#721=VERTEX_POINT('',#36485);
#722=VERTEX_POINT('',#36488);
#723=VERTEX_POINT('',#36490);
#724=VERTEX_POINT('',#36492);
#725=VERTEX_POINT('',#36494);
#726=VERTEX_POINT('',#36496);
#727=VERTEX_POINT('',#36498);
#728=VERTEX_POINT('',#36500);
#729=EDGE_CURVE('',#582,#582,#530,.T.);
#730=EDGE_CURVE('',#583,#583,#531,.T.);
#731=EDGE_CURVE('',#584,#585,#259,.T.);
#732=EDGE_CURVE('',#586,#584,#177,.T.);
#733=EDGE_CURVE('',#586,#587,#260,.T.);
#734=EDGE_CURVE('',#585,#587,#532,.T.);
#735=EDGE_CURVE('',#588,#589,#178,.T.);
#736=EDGE_CURVE('',#588,#590,#261,.T.);
#737=EDGE_CURVE('',#591,#590,#179,.T.);
#738=EDGE_CURVE('',#589,#591,#262,.T.);
#739=EDGE_CURVE('',#589,#586,#68,.T.);
#740=EDGE_CURVE('',#587,#591,#69,.T.);
#741=EDGE_CURVE('',#592,#593,#180,.T.);
#742=EDGE_CURVE('',#594,#592,#533,.T.);
#743=EDGE_CURVE('',#595,#594,#263,.T.);
#744=EDGE_CURVE('',#596,#595,#181,.T.);
#745=EDGE_CURVE('',#593,#596,#182,.T.);
#746=EDGE_CURVE('',#595,#588,#183,.T.);
#747=EDGE_CURVE('',#590,#594,#184,.T.);
#748=EDGE_CURVE('',#585,#592,#534,.T.);
#749=EDGE_CURVE('',#597,#597,#535,.T.);
#750=EDGE_CURVE('',#598,#599,#536,.T.);
#751=EDGE_CURVE('',#599,#598,#537,.T.);
#752=EDGE_CURVE('',#599,#583,#264,.T.);
#753=EDGE_CURVE('',#582,#597,#265,.T.);
#754=EDGE_CURVE('',#600,#592,#266,.T.);
#755=EDGE_CURVE('',#601,#600,#185,.T.);
#756=EDGE_CURVE('',#585,#601,#186,.T.);
#757=EDGE_CURVE('',#602,#588,#187,.T.);
#758=EDGE_CURVE('',#603,#602,#188,.T.);
#759=EDGE_CURVE('',#604,#603,#189,.T.);
#760=EDGE_CURVE('',#596,#604,#70,.T.);
#761=EDGE_CURVE('',#602,#589,#190,.T.);
#762=EDGE_CURVE('',#584,#605,#191,.T.);
#763=EDGE_CURVE('',#606,#605,#192,.T.);
#764=EDGE_CURVE('',#606,#602,#193,.T.);
#765=EDGE_CURVE('',#607,#608,#538,.T.);
#766=EDGE_CURVE('',#608,#607,#539,.T.);
#767=EDGE_CURVE('',#608,#609,#540,.T.);
#768=EDGE_CURVE('',#609,#609,#541,.T.);
#769=EDGE_CURVE('',#610,#611,#194,.T.);
#770=EDGE_CURVE('',#610,#612,#542,.T.);
#771=EDGE_CURVE('',#613,#612,#71,.T.);
#772=EDGE_CURVE('',#613,#611,#543,.T.);
#773=EDGE_CURVE('',#614,#615,#195,.T.);
#774=EDGE_CURVE('',#614,#616,#544,.T.);
#775=EDGE_CURVE('',#617,#616,#72,.T.);
#776=EDGE_CURVE('',#615,#617,#545,.T.);
#777=EDGE_CURVE('',#618,#619,#546,.T.);
#778=EDGE_CURVE('',#620,#618,#73,.T.);
#779=EDGE_CURVE('',#621,#620,#547,.T.);
#780=EDGE_CURVE('',#619,#621,#74,.T.);
#781=EDGE_CURVE('',#607,#622,#267,.T.);
#782=EDGE_CURVE('',#622,#622,#548,.T.);
#783=EDGE_CURVE('',#598,#623,#268,.T.);
#784=EDGE_CURVE('',#623,#624,#549,.T.);
#785=EDGE_CURVE('',#624,#625,#75,.T.);
#786=EDGE_CURVE('',#626,#625,#550,.T.);
#787=EDGE_CURVE('',#626,#627,#76,.T.);
#788=EDGE_CURVE('',#627,#628,#551,.T.);
#789=EDGE_CURVE('',#628,#629,#77,.T.);
#790=EDGE_CURVE('',#630,#629,#552,.T.);
#791=EDGE_CURVE('',#630,#631,#78,.T.);
#792=EDGE_CURVE('',#631,#632,#553,.T.);
#793=EDGE_CURVE('',#632,#633,#79,.T.);
#794=EDGE_CURVE('',#634,#633,#554,.T.);
#795=EDGE_CURVE('',#634,#635,#80,.T.);
#796=EDGE_CURVE('',#635,#636,#555,.T.);
#797=EDGE_CURVE('',#636,#637,#81,.T.);
#798=EDGE_CURVE('',#638,#637,#556,.T.);
#799=EDGE_CURVE('',#638,#618,#82,.T.);
#800=EDGE_CURVE('',#619,#639,#83,.T.);
#801=EDGE_CURVE('',#640,#639,#557,.T.);
#802=EDGE_CURVE('',#640,#641,#84,.T.);
#803=EDGE_CURVE('',#641,#642,#558,.T.);
#804=EDGE_CURVE('',#642,#643,#85,.T.);
#805=EDGE_CURVE('',#644,#643,#559,.T.);
#806=EDGE_CURVE('',#644,#645,#86,.T.);
#807=EDGE_CURVE('',#645,#646,#560,.T.);
#808=EDGE_CURVE('',#646,#647,#87,.T.);
#809=EDGE_CURVE('',#648,#647,#561,.T.);
#810=EDGE_CURVE('',#648,#649,#88,.T.);
#811=EDGE_CURVE('',#649,#650,#562,.T.);
#812=EDGE_CURVE('',#650,#651,#89,.T.);
#813=EDGE_CURVE('',#652,#651,#563,.T.);
#814=EDGE_CURVE('',#652,#653,#90,.T.);
#815=EDGE_CURVE('',#653,#623,#564,.T.);
#816=EDGE_CURVE('',#654,#655,#91,.T.);
#817=EDGE_CURVE('',#654,#655,#92,.T.);
#818=EDGE_CURVE('',#654,#656,#269,.T.);
#819=EDGE_CURVE('',#656,#657,#196,.T.);
#820=EDGE_CURVE('',#658,#657,#197,.F.);
#821=EDGE_CURVE('',#659,#658,#198,.F.);
#822=EDGE_CURVE('',#660,#659,#199,.T.);
#823=EDGE_CURVE('',#660,#661,#200,.T.);
#824=EDGE_CURVE('',#661,#656,#201,.T.);
#825=EDGE_CURVE('',#662,#662,#565,.T.);
#826=EDGE_CURVE('',#662,#611,#270,.T.);
#827=EDGE_CURVE('',#611,#614,#202,.T.);
#828=EDGE_CURVE('',#615,#610,#203,.T.);
#829=EDGE_CURVE('',#658,#663,#204,.T.);
#830=EDGE_CURVE('',#663,#664,#93,.T.);
#831=EDGE_CURVE('',#664,#665,#205,.T.);
#832=EDGE_CURVE('',#665,#659,#94,.T.);
#833=EDGE_CURVE('',#666,#667,#206,.T.);
#834=EDGE_CURVE('',#667,#668,#95,.T.);
#835=EDGE_CURVE('',#668,#669,#207,.T.);
#836=EDGE_CURVE('',#669,#666,#208,.T.);
#837=EDGE_CURVE('',#670,#671,#209,.T.);
#838=EDGE_CURVE('',#671,#672,#96,.T.);
#839=EDGE_CURVE('',#672,#673,#210,.T.);
#840=EDGE_CURVE('',#673,#670,#211,.T.);
#841=EDGE_CURVE('',#674,#675,#212,.T.);
#842=EDGE_CURVE('',#675,#676,#97,.T.);
#843=EDGE_CURVE('',#676,#677,#213,.T.);
#844=EDGE_CURVE('',#677,#674,#98,.T.);
#845=EDGE_CURVE('',#678,#679,#214,.T.);
#846=EDGE_CURVE('',#679,#680,#99,.T.);
#847=EDGE_CURVE('',#680,#681,#215,.T.);
#848=EDGE_CURVE('',#681,#678,#100,.T.);
#849=EDGE_CURVE('',#682,#683,#216,.T.);
#850=EDGE_CURVE('',#683,#604,#101,.T.);
#851=EDGE_CURVE('',#603,#682,#102,.T.);
#852=EDGE_CURVE('',#663,#666,#217,.T.);
#853=EDGE_CURVE('',#669,#664,#218,.T.);
#854=EDGE_CURVE('',#667,#670,#219,.T.);
#855=EDGE_CURVE('',#673,#668,#220,.T.);
#856=EDGE_CURVE('',#671,#674,#221,.T.);
#857=EDGE_CURVE('',#677,#672,#222,.T.);
#858=EDGE_CURVE('',#675,#678,#223,.T.);
#859=EDGE_CURVE('',#681,#676,#224,.T.);
#860=EDGE_CURVE('',#679,#682,#225,.T.);
#861=EDGE_CURVE('',#603,#680,#226,.T.);
#862=EDGE_CURVE('',#683,#684,#227,.T.);
#863=EDGE_CURVE('',#684,#685,#228,.T.);
#864=EDGE_CURVE('',#685,#604,#229,.T.);
#865=EDGE_CURVE('',#686,#687,#230,.T.);
#866=EDGE_CURVE('',#686,#656,#231,.T.);
#867=EDGE_CURVE('',#665,#660,#232,.T.);
#868=EDGE_CURVE('',#665,#687,#233,.T.);
#869=EDGE_CURVE('',#688,#689,#234,.T.);
#870=EDGE_CURVE('',#688,#664,#235,.T.);
#871=EDGE_CURVE('',#669,#689,#236,.T.);
#872=EDGE_CURVE('',#690,#691,#237,.T.);
#873=EDGE_CURVE('',#690,#668,#238,.T.);
#874=EDGE_CURVE('',#673,#691,#239,.T.);
#875=EDGE_CURVE('',#692,#693,#240,.T.);
#876=EDGE_CURVE('',#692,#672,#241,.T.);
#877=EDGE_CURVE('',#677,#694,#242,.T.);
#878=EDGE_CURVE('',#693,#694,#243,.T.);
#879=EDGE_CURVE('',#695,#696,#244,.T.);
#880=EDGE_CURVE('',#695,#676,#245,.T.);
#881=EDGE_CURVE('',#681,#696,#246,.T.);
#882=EDGE_CURVE('',#697,#606,#247,.T.);
#883=EDGE_CURVE('',#697,#680,#248,.T.);
#884=EDGE_CURVE('',#593,#685,#249,.T.);
#885=EDGE_CURVE('',#657,#686,#250,.T.);
#886=EDGE_CURVE('',#687,#688,#251,.T.);
#887=EDGE_CURVE('',#689,#690,#252,.T.);
#888=EDGE_CURVE('',#691,#692,#253,.T.);
#889=EDGE_CURVE('',#694,#695,#254,.T.);
#890=EDGE_CURVE('',#696,#697,#255,.T.);
#891=EDGE_CURVE('',#697,#683,#103,.T.);
#892=EDGE_CURVE('',#682,#696,#104,.T.);
#893=EDGE_CURVE('',#695,#679,#105,.T.);
#894=EDGE_CURVE('',#678,#694,#106,.T.);
#895=EDGE_CURVE('',#692,#675,#107,.T.);
#896=EDGE_CURVE('',#674,#691,#108,.T.);
#897=EDGE_CURVE('',#690,#671,#109,.T.);
#898=EDGE_CURVE('',#670,#689,#110,.T.);
#899=EDGE_CURVE('',#688,#667,#111,.T.);
#900=EDGE_CURVE('',#666,#687,#112,.T.);
#901=EDGE_CURVE('',#686,#663,#113,.T.);
#902=EDGE_CURVE('',#605,#684,#256,.T.);
#903=EDGE_CURVE('',#685,#698,#257,.T.);
#904=EDGE_CURVE('',#698,#600,#566,.T.);
#905=EDGE_CURVE('',#648,#699,#27,.T.);
#906=EDGE_CURVE('',#700,#647,#28,.T.);
#907=EDGE_CURVE('',#700,#699,#567,.T.);
#908=EDGE_CURVE('',#699,#701,#271,.T.);
#909=EDGE_CURVE('',#701,#649,#114,.T.);
#910=EDGE_CURVE('',#650,#702,#115,.T.);
#911=EDGE_CURVE('',#702,#701,#568,.T.);
#912=EDGE_CURVE('',#702,#703,#272,.T.);
#913=EDGE_CURVE('',#703,#651,#29,.T.);
#914=EDGE_CURVE('',#652,#704,#30,.T.);
#915=EDGE_CURVE('',#703,#704,#569,.T.);
#916=EDGE_CURVE('',#704,#705,#273,.T.);
#917=EDGE_CURVE('',#705,#653,#116,.T.);
#918=EDGE_CURVE('',#624,#706,#117,.T.);
#919=EDGE_CURVE('',#706,#705,#570,.T.);
#920=EDGE_CURVE('',#706,#707,#274,.T.);
#921=EDGE_CURVE('',#707,#625,#31,.T.);
#922=EDGE_CURVE('',#626,#708,#32,.T.);
#923=EDGE_CURVE('',#707,#708,#571,.T.);
#924=EDGE_CURVE('',#708,#709,#275,.T.);
#925=EDGE_CURVE('',#709,#627,#118,.T.);
#926=EDGE_CURVE('',#628,#710,#119,.T.);
#927=EDGE_CURVE('',#710,#709,#572,.T.);
#928=EDGE_CURVE('',#710,#711,#276,.T.);
#929=EDGE_CURVE('',#711,#629,#33,.T.);
#930=EDGE_CURVE('',#630,#712,#34,.T.);
#931=EDGE_CURVE('',#711,#712,#573,.T.);
#932=EDGE_CURVE('',#712,#713,#277,.T.);
#933=EDGE_CURVE('',#713,#631,#120,.T.);
#934=EDGE_CURVE('',#646,#714,#121,.T.);
#935=EDGE_CURVE('',#714,#700,#278,.T.);
#936=EDGE_CURVE('',#714,#715,#574,.T.);
#937=EDGE_CURVE('',#716,#715,#279,.T.);
#938=EDGE_CURVE('',#717,#716,#575,.T.);
#939=EDGE_CURVE('',#718,#717,#280,.T.);
#940=EDGE_CURVE('',#718,#719,#576,.T.);
#941=EDGE_CURVE('',#720,#719,#281,.T.);
#942=EDGE_CURVE('',#721,#720,#577,.T.);
#943=EDGE_CURVE('',#621,#721,#282,.T.);
#944=EDGE_CURVE('',#722,#620,#283,.T.);
#945=EDGE_CURVE('',#723,#722,#578,.T.);
#946=EDGE_CURVE('',#724,#723,#284,.T.);
#947=EDGE_CURVE('',#724,#725,#579,.T.);
#948=EDGE_CURVE('',#726,#725,#285,.T.);
#949=EDGE_CURVE('',#727,#726,#580,.T.);
#950=EDGE_CURVE('',#728,#727,#286,.T.);
#951=EDGE_CURVE('',#728,#713,#581,.T.);
#952=EDGE_CURVE('',#715,#645,#122,.T.);
#953=EDGE_CURVE('',#632,#728,#123,.T.);
#954=EDGE_CURVE('',#617,#655,#287,.T.);
#955=EDGE_CURVE('',#616,#613,#124,.T.);
#956=EDGE_CURVE('',#654,#613,#288,.T.);
#957=EDGE_CURVE('',#642,#718,#125,.T.);
#958=EDGE_CURVE('',#719,#641,#126,.T.);
#959=EDGE_CURVE('',#636,#724,#127,.T.);
#960=EDGE_CURVE('',#725,#635,#128,.T.);
#961=EDGE_CURVE('',#601,#684,#258,.T.);
#962=EDGE_CURVE('',#612,#617,#129,.T.);
#963=EDGE_CURVE('',#638,#722,#35,.T.);
#964=EDGE_CURVE('',#723,#637,#36,.T.);
#965=EDGE_CURVE('',#634,#726,#37,.T.);
#966=EDGE_CURVE('',#727,#633,#38,.T.);
#967=EDGE_CURVE('',#644,#716,#39,.T.);
#968=EDGE_CURVE('',#717,#643,#40,.T.);
#969=EDGE_CURVE('',#640,#720,#41,.T.);
#970=EDGE_CURVE('',#721,#639,#42,.T.);
#971=ORIENTED_EDGE('',*,*,#729,.T.);
#972=ORIENTED_EDGE('',*,*,#730,.T.);
#973=ORIENTED_EDGE('',*,*,#731,.F.);
#974=ORIENTED_EDGE('',*,*,#732,.F.);
#975=ORIENTED_EDGE('',*,*,#733,.T.);
#976=ORIENTED_EDGE('',*,*,#734,.F.);
#977=ORIENTED_EDGE('',*,*,#735,.F.);
#978=ORIENTED_EDGE('',*,*,#736,.T.);
#979=ORIENTED_EDGE('',*,*,#737,.F.);
#980=ORIENTED_EDGE('',*,*,#738,.F.);
#981=ORIENTED_EDGE('',*,*,#739,.F.);
#982=ORIENTED_EDGE('',*,*,#738,.T.);
#983=ORIENTED_EDGE('',*,*,#740,.F.);
#984=ORIENTED_EDGE('',*,*,#733,.F.);
#985=ORIENTED_EDGE('',*,*,#741,.F.);
#986=ORIENTED_EDGE('',*,*,#742,.F.);
#987=ORIENTED_EDGE('',*,*,#743,.F.);
#988=ORIENTED_EDGE('',*,*,#744,.F.);
#989=ORIENTED_EDGE('',*,*,#745,.F.);
#990=ORIENTED_EDGE('',*,*,#746,.F.);
#991=ORIENTED_EDGE('',*,*,#743,.T.);
#992=ORIENTED_EDGE('',*,*,#747,.F.);
#993=ORIENTED_EDGE('',*,*,#736,.F.);
#994=ORIENTED_EDGE('',*,*,#747,.T.);
#995=ORIENTED_EDGE('',*,*,#742,.T.);
#996=ORIENTED_EDGE('',*,*,#748,.F.);
#997=ORIENTED_EDGE('',*,*,#734,.T.);
#998=ORIENTED_EDGE('',*,*,#740,.T.);
#999=ORIENTED_EDGE('',*,*,#737,.T.);
#1000=ORIENTED_EDGE('',*,*,#749,.F.);
#1001=ORIENTED_EDGE('',*,*,#750,.F.);
#1002=ORIENTED_EDGE('',*,*,#751,.F.);
#1003=ORIENTED_EDGE('',*,*,#752,.T.);
#1004=ORIENTED_EDGE('',*,*,#730,.F.);
#1005=ORIENTED_EDGE('',*,*,#752,.F.);
#1006=ORIENTED_EDGE('',*,*,#729,.F.);
#1007=ORIENTED_EDGE('',*,*,#753,.T.);
#1008=ORIENTED_EDGE('',*,*,#749,.T.);
#1009=ORIENTED_EDGE('',*,*,#753,.F.);
#1010=ORIENTED_EDGE('',*,*,#748,.T.);
#1011=ORIENTED_EDGE('',*,*,#754,.F.);
#1012=ORIENTED_EDGE('',*,*,#755,.F.);
#1013=ORIENTED_EDGE('',*,*,#756,.F.);
#1014=ORIENTED_EDGE('',*,*,#744,.T.);
#1015=ORIENTED_EDGE('',*,*,#746,.T.);
#1016=ORIENTED_EDGE('',*,*,#757,.F.);
#1017=ORIENTED_EDGE('',*,*,#758,.F.);
#1018=ORIENTED_EDGE('',*,*,#759,.F.);
#1019=ORIENTED_EDGE('',*,*,#760,.F.);
#1020=ORIENTED_EDGE('',*,*,#735,.T.);
#1021=ORIENTED_EDGE('',*,*,#761,.F.);
#1022=ORIENTED_EDGE('',*,*,#757,.T.);
#1023=ORIENTED_EDGE('',*,*,#739,.T.);
#1024=ORIENTED_EDGE('',*,*,#732,.T.);
#1025=ORIENTED_EDGE('',*,*,#762,.T.);
#1026=ORIENTED_EDGE('',*,*,#763,.F.);
#1027=ORIENTED_EDGE('',*,*,#764,.T.);
#1028=ORIENTED_EDGE('',*,*,#761,.T.);
#1029=ORIENTED_EDGE('',*,*,#765,.F.);
#1030=ORIENTED_EDGE('',*,*,#766,.F.);
#1031=ORIENTED_EDGE('',*,*,#767,.T.);
#1032=ORIENTED_EDGE('',*,*,#768,.F.);
#1033=ORIENTED_EDGE('',*,*,#767,.F.);
#1034=ORIENTED_EDGE('',*,*,#769,.F.);
#1035=ORIENTED_EDGE('',*,*,#770,.T.);
#1036=ORIENTED_EDGE('',*,*,#771,.F.);
#1037=ORIENTED_EDGE('',*,*,#772,.T.);
#1038=ORIENTED_EDGE('',*,*,#773,.F.);
#1039=ORIENTED_EDGE('',*,*,#774,.T.);
#1040=ORIENTED_EDGE('',*,*,#775,.F.);
#1041=ORIENTED_EDGE('',*,*,#776,.F.);
#1042=ORIENTED_EDGE('',*,*,#777,.F.);
#1043=ORIENTED_EDGE('',*,*,#778,.F.);
#1044=ORIENTED_EDGE('',*,*,#779,.F.);
#1045=ORIENTED_EDGE('',*,*,#780,.F.);
#1046=ORIENTED_EDGE('',*,*,#765,.T.);
#1047=ORIENTED_EDGE('',*,*,#766,.T.);
#1048=ORIENTED_EDGE('',*,*,#781,.T.);
#1049=ORIENTED_EDGE('',*,*,#782,.T.);
#1050=ORIENTED_EDGE('',*,*,#781,.F.);
#1051=ORIENTED_EDGE('',*,*,#750,.T.);
#1052=ORIENTED_EDGE('',*,*,#751,.T.);
#1053=ORIENTED_EDGE('',*,*,#783,.T.);
#1054=ORIENTED_EDGE('',*,*,#784,.T.);
#1055=ORIENTED_EDGE('',*,*,#785,.T.);
#1056=ORIENTED_EDGE('',*,*,#786,.F.);
#1057=ORIENTED_EDGE('',*,*,#787,.T.);
#1058=ORIENTED_EDGE('',*,*,#788,.T.);
#1059=ORIENTED_EDGE('',*,*,#789,.T.);
#1060=ORIENTED_EDGE('',*,*,#790,.F.);
#1061=ORIENTED_EDGE('',*,*,#791,.T.);
#1062=ORIENTED_EDGE('',*,*,#792,.T.);
#1063=ORIENTED_EDGE('',*,*,#793,.T.);
#1064=ORIENTED_EDGE('',*,*,#794,.F.);
#1065=ORIENTED_EDGE('',*,*,#795,.T.);
#1066=ORIENTED_EDGE('',*,*,#796,.T.);
#1067=ORIENTED_EDGE('',*,*,#797,.T.);
#1068=ORIENTED_EDGE('',*,*,#798,.F.);
#1069=ORIENTED_EDGE('',*,*,#799,.T.);
#1070=ORIENTED_EDGE('',*,*,#777,.T.);
#1071=ORIENTED_EDGE('',*,*,#800,.T.);
#1072=ORIENTED_EDGE('',*,*,#801,.F.);
#1073=ORIENTED_EDGE('',*,*,#802,.T.);
#1074=ORIENTED_EDGE('',*,*,#803,.T.);
#1075=ORIENTED_EDGE('',*,*,#804,.T.);
#1076=ORIENTED_EDGE('',*,*,#805,.F.);
#1077=ORIENTED_EDGE('',*,*,#806,.T.);
#1078=ORIENTED_EDGE('',*,*,#807,.T.);
#1079=ORIENTED_EDGE('',*,*,#808,.T.);
#1080=ORIENTED_EDGE('',*,*,#809,.F.);
#1081=ORIENTED_EDGE('',*,*,#810,.T.);
#1082=ORIENTED_EDGE('',*,*,#811,.T.);
#1083=ORIENTED_EDGE('',*,*,#812,.T.);
#1084=ORIENTED_EDGE('',*,*,#813,.F.);
#1085=ORIENTED_EDGE('',*,*,#814,.T.);
#1086=ORIENTED_EDGE('',*,*,#815,.T.);
#1087=ORIENTED_EDGE('',*,*,#783,.F.);
#1088=ORIENTED_EDGE('',*,*,#816,.T.);
#1089=ORIENTED_EDGE('',*,*,#817,.F.);
#1090=ORIENTED_EDGE('',*,*,#818,.T.);
#1091=ORIENTED_EDGE('',*,*,#819,.T.);
#1092=ORIENTED_EDGE('',*,*,#820,.F.);
#1093=ORIENTED_EDGE('',*,*,#821,.F.);
#1094=ORIENTED_EDGE('',*,*,#822,.F.);
#1095=ORIENTED_EDGE('',*,*,#823,.T.);
#1096=ORIENTED_EDGE('',*,*,#824,.T.);
#1097=ORIENTED_EDGE('',*,*,#818,.F.);
#1098=ORIENTED_EDGE('',*,*,#825,.T.);
#1099=ORIENTED_EDGE('',*,*,#826,.T.);
#1100=ORIENTED_EDGE('',*,*,#827,.T.);
#1101=ORIENTED_EDGE('',*,*,#773,.T.);
#1102=ORIENTED_EDGE('',*,*,#828,.T.);
#1103=ORIENTED_EDGE('',*,*,#769,.T.);
#1104=ORIENTED_EDGE('',*,*,#826,.F.);
#1105=ORIENTED_EDGE('',*,*,#829,.T.);
#1106=ORIENTED_EDGE('',*,*,#830,.T.);
#1107=ORIENTED_EDGE('',*,*,#831,.T.);
#1108=ORIENTED_EDGE('',*,*,#832,.T.);
#1109=ORIENTED_EDGE('',*,*,#821,.T.);
#1110=ORIENTED_EDGE('',*,*,#833,.T.);
#1111=ORIENTED_EDGE('',*,*,#834,.T.);
#1112=ORIENTED_EDGE('',*,*,#835,.T.);
#1113=ORIENTED_EDGE('',*,*,#836,.T.);
#1114=ORIENTED_EDGE('',*,*,#837,.T.);
#1115=ORIENTED_EDGE('',*,*,#838,.T.);
#1116=ORIENTED_EDGE('',*,*,#839,.T.);
#1117=ORIENTED_EDGE('',*,*,#840,.T.);
#1118=ORIENTED_EDGE('',*,*,#841,.T.);
#1119=ORIENTED_EDGE('',*,*,#842,.T.);
#1120=ORIENTED_EDGE('',*,*,#843,.T.);
#1121=ORIENTED_EDGE('',*,*,#844,.T.);
#1122=ORIENTED_EDGE('',*,*,#845,.T.);
#1123=ORIENTED_EDGE('',*,*,#846,.T.);
#1124=ORIENTED_EDGE('',*,*,#847,.T.);
#1125=ORIENTED_EDGE('',*,*,#848,.T.);
#1126=ORIENTED_EDGE('',*,*,#849,.T.);
#1127=ORIENTED_EDGE('',*,*,#850,.T.);
#1128=ORIENTED_EDGE('',*,*,#759,.T.);
#1129=ORIENTED_EDGE('',*,*,#851,.T.);
#1130=ORIENTED_EDGE('',*,*,#830,.F.);
#1131=ORIENTED_EDGE('',*,*,#852,.T.);
#1132=ORIENTED_EDGE('',*,*,#836,.F.);
#1133=ORIENTED_EDGE('',*,*,#853,.T.);
#1134=ORIENTED_EDGE('',*,*,#834,.F.);
#1135=ORIENTED_EDGE('',*,*,#854,.T.);
#1136=ORIENTED_EDGE('',*,*,#840,.F.);
#1137=ORIENTED_EDGE('',*,*,#855,.T.);
#1138=ORIENTED_EDGE('',*,*,#838,.F.);
#1139=ORIENTED_EDGE('',*,*,#856,.T.);
#1140=ORIENTED_EDGE('',*,*,#844,.F.);
#1141=ORIENTED_EDGE('',*,*,#857,.T.);
#1142=ORIENTED_EDGE('',*,*,#842,.F.);
#1143=ORIENTED_EDGE('',*,*,#858,.T.);
#1144=ORIENTED_EDGE('',*,*,#848,.F.);
#1145=ORIENTED_EDGE('',*,*,#859,.T.);
#1146=ORIENTED_EDGE('',*,*,#846,.F.);
#1147=ORIENTED_EDGE('',*,*,#860,.T.);
#1148=ORIENTED_EDGE('',*,*,#851,.F.);
#1149=ORIENTED_EDGE('',*,*,#861,.T.);
#1150=ORIENTED_EDGE('',*,*,#850,.F.);
#1151=ORIENTED_EDGE('',*,*,#862,.T.);
#1152=ORIENTED_EDGE('',*,*,#863,.T.);
#1153=ORIENTED_EDGE('',*,*,#864,.T.);
#1154=ORIENTED_EDGE('',*,*,#865,.F.);
#1155=ORIENTED_EDGE('',*,*,#866,.T.);
#1156=ORIENTED_EDGE('',*,*,#824,.F.);
#1157=ORIENTED_EDGE('',*,*,#823,.F.);
#1158=ORIENTED_EDGE('',*,*,#867,.F.);
#1159=ORIENTED_EDGE('',*,*,#868,.T.);
#1160=ORIENTED_EDGE('',*,*,#869,.F.);
#1161=ORIENTED_EDGE('',*,*,#870,.T.);
#1162=ORIENTED_EDGE('',*,*,#853,.F.);
#1163=ORIENTED_EDGE('',*,*,#871,.T.);
#1164=ORIENTED_EDGE('',*,*,#872,.F.);
#1165=ORIENTED_EDGE('',*,*,#873,.T.);
#1166=ORIENTED_EDGE('',*,*,#855,.F.);
#1167=ORIENTED_EDGE('',*,*,#874,.T.);
#1168=ORIENTED_EDGE('',*,*,#875,.F.);
#1169=ORIENTED_EDGE('',*,*,#876,.T.);
#1170=ORIENTED_EDGE('',*,*,#857,.F.);
#1171=ORIENTED_EDGE('',*,*,#877,.T.);
#1172=ORIENTED_EDGE('',*,*,#878,.F.);
#1173=ORIENTED_EDGE('',*,*,#879,.F.);
#1174=ORIENTED_EDGE('',*,*,#880,.T.);
#1175=ORIENTED_EDGE('',*,*,#859,.F.);
#1176=ORIENTED_EDGE('',*,*,#881,.T.);
#1177=ORIENTED_EDGE('',*,*,#882,.F.);
#1178=ORIENTED_EDGE('',*,*,#883,.T.);
#1179=ORIENTED_EDGE('',*,*,#861,.F.);
#1180=ORIENTED_EDGE('',*,*,#758,.T.);
#1181=ORIENTED_EDGE('',*,*,#764,.F.);
#1182=ORIENTED_EDGE('',*,*,#745,.T.);
#1183=ORIENTED_EDGE('',*,*,#760,.T.);
#1184=ORIENTED_EDGE('',*,*,#864,.F.);
#1185=ORIENTED_EDGE('',*,*,#884,.F.);
#1186=ORIENTED_EDGE('',*,*,#866,.F.);
#1187=ORIENTED_EDGE('',*,*,#885,.F.);
#1188=ORIENTED_EDGE('',*,*,#819,.F.);
#1189=ORIENTED_EDGE('',*,*,#870,.F.);
#1190=ORIENTED_EDGE('',*,*,#886,.F.);
#1191=ORIENTED_EDGE('',*,*,#868,.F.);
#1192=ORIENTED_EDGE('',*,*,#831,.F.);
#1193=ORIENTED_EDGE('',*,*,#873,.F.);
#1194=ORIENTED_EDGE('',*,*,#887,.F.);
#1195=ORIENTED_EDGE('',*,*,#871,.F.);
#1196=ORIENTED_EDGE('',*,*,#835,.F.);
#1197=ORIENTED_EDGE('',*,*,#876,.F.);
#1198=ORIENTED_EDGE('',*,*,#888,.F.);
#1199=ORIENTED_EDGE('',*,*,#874,.F.);
#1200=ORIENTED_EDGE('',*,*,#839,.F.);
#1201=ORIENTED_EDGE('',*,*,#880,.F.);
#1202=ORIENTED_EDGE('',*,*,#889,.F.);
#1203=ORIENTED_EDGE('',*,*,#877,.F.);
#1204=ORIENTED_EDGE('',*,*,#843,.F.);
#1205=ORIENTED_EDGE('',*,*,#883,.F.);
#1206=ORIENTED_EDGE('',*,*,#890,.F.);
#1207=ORIENTED_EDGE('',*,*,#881,.F.);
#1208=ORIENTED_EDGE('',*,*,#847,.F.);
#1209=ORIENTED_EDGE('',*,*,#890,.T.);
#1210=ORIENTED_EDGE('',*,*,#891,.T.);
#1211=ORIENTED_EDGE('',*,*,#849,.F.);
#1212=ORIENTED_EDGE('',*,*,#892,.T.);
#1213=ORIENTED_EDGE('',*,*,#889,.T.);
#1214=ORIENTED_EDGE('',*,*,#893,.T.);
#1215=ORIENTED_EDGE('',*,*,#845,.F.);
#1216=ORIENTED_EDGE('',*,*,#894,.T.);
#1217=ORIENTED_EDGE('',*,*,#888,.T.);
#1218=ORIENTED_EDGE('',*,*,#895,.T.);
#1219=ORIENTED_EDGE('',*,*,#841,.F.);
#1220=ORIENTED_EDGE('',*,*,#896,.T.);
#1221=ORIENTED_EDGE('',*,*,#887,.T.);
#1222=ORIENTED_EDGE('',*,*,#897,.T.);
#1223=ORIENTED_EDGE('',*,*,#837,.F.);
#1224=ORIENTED_EDGE('',*,*,#898,.T.);
#1225=ORIENTED_EDGE('',*,*,#886,.T.);
#1226=ORIENTED_EDGE('',*,*,#899,.T.);
#1227=ORIENTED_EDGE('',*,*,#833,.F.);
#1228=ORIENTED_EDGE('',*,*,#900,.T.);
#1229=ORIENTED_EDGE('',*,*,#885,.T.);
#1230=ORIENTED_EDGE('',*,*,#901,.T.);
#1231=ORIENTED_EDGE('',*,*,#829,.F.);
#1232=ORIENTED_EDGE('',*,*,#820,.T.);
#1233=ORIENTED_EDGE('',*,*,#899,.F.);
#1234=ORIENTED_EDGE('',*,*,#869,.T.);
#1235=ORIENTED_EDGE('',*,*,#898,.F.);
#1236=ORIENTED_EDGE('',*,*,#854,.F.);
#1237=ORIENTED_EDGE('',*,*,#897,.F.);
#1238=ORIENTED_EDGE('',*,*,#872,.T.);
#1239=ORIENTED_EDGE('',*,*,#896,.F.);
#1240=ORIENTED_EDGE('',*,*,#856,.F.);
#1241=ORIENTED_EDGE('',*,*,#895,.F.);
#1242=ORIENTED_EDGE('',*,*,#875,.T.);
#1243=ORIENTED_EDGE('',*,*,#878,.T.);
#1244=ORIENTED_EDGE('',*,*,#894,.F.);
#1245=ORIENTED_EDGE('',*,*,#858,.F.);
#1246=ORIENTED_EDGE('',*,*,#893,.F.);
#1247=ORIENTED_EDGE('',*,*,#879,.T.);
#1248=ORIENTED_EDGE('',*,*,#892,.F.);
#1249=ORIENTED_EDGE('',*,*,#860,.F.);
#1250=ORIENTED_EDGE('',*,*,#891,.F.);
#1251=ORIENTED_EDGE('',*,*,#882,.T.);
#1252=ORIENTED_EDGE('',*,*,#763,.T.);
#1253=ORIENTED_EDGE('',*,*,#902,.T.);
#1254=ORIENTED_EDGE('',*,*,#862,.F.);
#1255=ORIENTED_EDGE('',*,*,#754,.T.);
#1256=ORIENTED_EDGE('',*,*,#741,.T.);
#1257=ORIENTED_EDGE('',*,*,#884,.T.);
#1258=ORIENTED_EDGE('',*,*,#903,.T.);
#1259=ORIENTED_EDGE('',*,*,#904,.T.);
#1260=ORIENTED_EDGE('',*,*,#905,.F.);
#1261=ORIENTED_EDGE('',*,*,#809,.T.);
#1262=ORIENTED_EDGE('',*,*,#906,.F.);
#1263=ORIENTED_EDGE('',*,*,#907,.T.);
#1264=ORIENTED_EDGE('',*,*,#908,.T.);
#1265=ORIENTED_EDGE('',*,*,#909,.T.);
#1266=ORIENTED_EDGE('',*,*,#810,.F.);
#1267=ORIENTED_EDGE('',*,*,#905,.T.);
#1268=ORIENTED_EDGE('',*,*,#910,.F.);
#1269=ORIENTED_EDGE('',*,*,#811,.F.);
#1270=ORIENTED_EDGE('',*,*,#909,.F.);
#1271=ORIENTED_EDGE('',*,*,#911,.F.);
#1272=ORIENTED_EDGE('',*,*,#812,.F.);
#1273=ORIENTED_EDGE('',*,*,#910,.T.);
#1274=ORIENTED_EDGE('',*,*,#912,.T.);
#1275=ORIENTED_EDGE('',*,*,#913,.T.);
#1276=ORIENTED_EDGE('',*,*,#914,.F.);
#1277=ORIENTED_EDGE('',*,*,#813,.T.);
#1278=ORIENTED_EDGE('',*,*,#913,.F.);
#1279=ORIENTED_EDGE('',*,*,#915,.T.);
#1280=ORIENTED_EDGE('',*,*,#916,.T.);
#1281=ORIENTED_EDGE('',*,*,#917,.T.);
#1282=ORIENTED_EDGE('',*,*,#814,.F.);
#1283=ORIENTED_EDGE('',*,*,#914,.T.);
#1284=ORIENTED_EDGE('',*,*,#918,.F.);
#1285=ORIENTED_EDGE('',*,*,#784,.F.);
#1286=ORIENTED_EDGE('',*,*,#815,.F.);
#1287=ORIENTED_EDGE('',*,*,#917,.F.);
#1288=ORIENTED_EDGE('',*,*,#919,.F.);
#1289=ORIENTED_EDGE('',*,*,#785,.F.);
#1290=ORIENTED_EDGE('',*,*,#918,.T.);
#1291=ORIENTED_EDGE('',*,*,#920,.T.);
#1292=ORIENTED_EDGE('',*,*,#921,.T.);
#1293=ORIENTED_EDGE('',*,*,#922,.F.);
#1294=ORIENTED_EDGE('',*,*,#786,.T.);
#1295=ORIENTED_EDGE('',*,*,#921,.F.);
#1296=ORIENTED_EDGE('',*,*,#923,.T.);
#1297=ORIENTED_EDGE('',*,*,#924,.T.);
#1298=ORIENTED_EDGE('',*,*,#925,.T.);
#1299=ORIENTED_EDGE('',*,*,#787,.F.);
#1300=ORIENTED_EDGE('',*,*,#922,.T.);
#1301=ORIENTED_EDGE('',*,*,#926,.F.);
#1302=ORIENTED_EDGE('',*,*,#788,.F.);
#1303=ORIENTED_EDGE('',*,*,#925,.F.);
#1304=ORIENTED_EDGE('',*,*,#927,.F.);
#1305=ORIENTED_EDGE('',*,*,#789,.F.);
#1306=ORIENTED_EDGE('',*,*,#926,.T.);
#1307=ORIENTED_EDGE('',*,*,#928,.T.);
#1308=ORIENTED_EDGE('',*,*,#929,.T.);
#1309=ORIENTED_EDGE('',*,*,#930,.F.);
#1310=ORIENTED_EDGE('',*,*,#790,.T.);
#1311=ORIENTED_EDGE('',*,*,#929,.F.);
#1312=ORIENTED_EDGE('',*,*,#931,.T.);
#1313=ORIENTED_EDGE('',*,*,#832,.F.);
#1314=ORIENTED_EDGE('',*,*,#867,.T.);
#1315=ORIENTED_EDGE('',*,*,#822,.T.);
#1316=ORIENTED_EDGE('',*,*,#932,.T.);
#1317=ORIENTED_EDGE('',*,*,#933,.T.);
#1318=ORIENTED_EDGE('',*,*,#791,.F.);
#1319=ORIENTED_EDGE('',*,*,#930,.T.);
#1320=ORIENTED_EDGE('',*,*,#808,.F.);
#1321=ORIENTED_EDGE('',*,*,#934,.T.);
#1322=ORIENTED_EDGE('',*,*,#935,.T.);
#1323=ORIENTED_EDGE('',*,*,#906,.T.);
#1324=ORIENTED_EDGE('',*,*,#768,.T.);
#1325=ORIENTED_EDGE('',*,*,#936,.T.);
#1326=ORIENTED_EDGE('',*,*,#937,.F.);
#1327=ORIENTED_EDGE('',*,*,#938,.F.);
#1328=ORIENTED_EDGE('',*,*,#939,.F.);
#1329=ORIENTED_EDGE('',*,*,#940,.T.);
#1330=ORIENTED_EDGE('',*,*,#941,.F.);
#1331=ORIENTED_EDGE('',*,*,#942,.F.);
#1332=ORIENTED_EDGE('',*,*,#943,.F.);
#1333=ORIENTED_EDGE('',*,*,#779,.T.);
#1334=ORIENTED_EDGE('',*,*,#944,.F.);
#1335=ORIENTED_EDGE('',*,*,#945,.F.);
#1336=ORIENTED_EDGE('',*,*,#946,.F.);
#1337=ORIENTED_EDGE('',*,*,#947,.T.);
#1338=ORIENTED_EDGE('',*,*,#948,.F.);
#1339=ORIENTED_EDGE('',*,*,#949,.F.);
#1340=ORIENTED_EDGE('',*,*,#950,.F.);
#1341=ORIENTED_EDGE('',*,*,#951,.T.);
#1342=ORIENTED_EDGE('',*,*,#932,.F.);
#1343=ORIENTED_EDGE('',*,*,#931,.F.);
#1344=ORIENTED_EDGE('',*,*,#928,.F.);
#1345=ORIENTED_EDGE('',*,*,#927,.T.);
#1346=ORIENTED_EDGE('',*,*,#924,.F.);
#1347=ORIENTED_EDGE('',*,*,#923,.F.);
#1348=ORIENTED_EDGE('',*,*,#920,.F.);
#1349=ORIENTED_EDGE('',*,*,#919,.T.);
#1350=ORIENTED_EDGE('',*,*,#916,.F.);
#1351=ORIENTED_EDGE('',*,*,#915,.F.);
#1352=ORIENTED_EDGE('',*,*,#912,.F.);
#1353=ORIENTED_EDGE('',*,*,#911,.T.);
#1354=ORIENTED_EDGE('',*,*,#908,.F.);
#1355=ORIENTED_EDGE('',*,*,#907,.F.);
#1356=ORIENTED_EDGE('',*,*,#935,.F.);
#1357=ORIENTED_EDGE('',*,*,#807,.F.);
#1358=ORIENTED_EDGE('',*,*,#952,.F.);
#1359=ORIENTED_EDGE('',*,*,#936,.F.);
#1360=ORIENTED_EDGE('',*,*,#934,.F.);
#1361=ORIENTED_EDGE('',*,*,#951,.F.);
#1362=ORIENTED_EDGE('',*,*,#953,.F.);
#1363=ORIENTED_EDGE('',*,*,#792,.F.);
#1364=ORIENTED_EDGE('',*,*,#933,.F.);
#1365=ORIENTED_EDGE('',*,*,#901,.F.);
#1366=ORIENTED_EDGE('',*,*,#865,.T.);
#1367=ORIENTED_EDGE('',*,*,#900,.F.);
#1368=ORIENTED_EDGE('',*,*,#852,.F.);
#1369=ORIENTED_EDGE('',*,*,#954,.F.);
#1370=ORIENTED_EDGE('',*,*,#775,.T.);
#1371=ORIENTED_EDGE('',*,*,#955,.T.);
#1372=ORIENTED_EDGE('',*,*,#956,.F.);
#1373=ORIENTED_EDGE('',*,*,#817,.T.);
#1374=ORIENTED_EDGE('',*,*,#825,.F.);
#1375=ORIENTED_EDGE('',*,*,#782,.F.);
#1376=ORIENTED_EDGE('',*,*,#957,.F.);
#1377=ORIENTED_EDGE('',*,*,#803,.F.);
#1378=ORIENTED_EDGE('',*,*,#958,.F.);
#1379=ORIENTED_EDGE('',*,*,#940,.F.);
#1380=ORIENTED_EDGE('',*,*,#959,.F.);
#1381=ORIENTED_EDGE('',*,*,#796,.F.);
#1382=ORIENTED_EDGE('',*,*,#960,.F.);
#1383=ORIENTED_EDGE('',*,*,#947,.F.);
#1384=ORIENTED_EDGE('',*,*,#755,.T.);
#1385=ORIENTED_EDGE('',*,*,#904,.F.);
#1386=ORIENTED_EDGE('',*,*,#903,.F.);
#1387=ORIENTED_EDGE('',*,*,#863,.F.);
#1388=ORIENTED_EDGE('',*,*,#961,.F.);
#1389=ORIENTED_EDGE('',*,*,#731,.T.);
#1390=ORIENTED_EDGE('',*,*,#756,.T.);
#1391=ORIENTED_EDGE('',*,*,#961,.T.);
#1392=ORIENTED_EDGE('',*,*,#902,.F.);
#1393=ORIENTED_EDGE('',*,*,#762,.F.);
#1394=ORIENTED_EDGE('',*,*,#956,.T.);
#1395=ORIENTED_EDGE('',*,*,#771,.T.);
#1396=ORIENTED_EDGE('',*,*,#962,.T.);
#1397=ORIENTED_EDGE('',*,*,#954,.T.);
#1398=ORIENTED_EDGE('',*,*,#816,.F.);
#1399=ORIENTED_EDGE('',*,*,#963,.F.);
#1400=ORIENTED_EDGE('',*,*,#798,.T.);
#1401=ORIENTED_EDGE('',*,*,#964,.F.);
#1402=ORIENTED_EDGE('',*,*,#945,.T.);
#1403=ORIENTED_EDGE('',*,*,#965,.F.);
#1404=ORIENTED_EDGE('',*,*,#794,.T.);
#1405=ORIENTED_EDGE('',*,*,#966,.F.);
#1406=ORIENTED_EDGE('',*,*,#949,.T.);
#1407=ORIENTED_EDGE('',*,*,#967,.F.);
#1408=ORIENTED_EDGE('',*,*,#805,.T.);
#1409=ORIENTED_EDGE('',*,*,#968,.F.);
#1410=ORIENTED_EDGE('',*,*,#938,.T.);
#1411=ORIENTED_EDGE('',*,*,#969,.F.);
#1412=ORIENTED_EDGE('',*,*,#801,.T.);
#1413=ORIENTED_EDGE('',*,*,#970,.F.);
#1414=ORIENTED_EDGE('',*,*,#942,.T.);
#1415=ORIENTED_EDGE('',*,*,#800,.F.);
#1416=ORIENTED_EDGE('',*,*,#780,.T.);
#1417=ORIENTED_EDGE('',*,*,#943,.T.);
#1418=ORIENTED_EDGE('',*,*,#970,.T.);
#1419=ORIENTED_EDGE('',*,*,#944,.T.);
#1420=ORIENTED_EDGE('',*,*,#778,.T.);
#1421=ORIENTED_EDGE('',*,*,#799,.F.);
#1422=ORIENTED_EDGE('',*,*,#963,.T.);
#1423=ORIENTED_EDGE('',*,*,#797,.F.);
#1424=ORIENTED_EDGE('',*,*,#959,.T.);
#1425=ORIENTED_EDGE('',*,*,#946,.T.);
#1426=ORIENTED_EDGE('',*,*,#964,.T.);
#1427=ORIENTED_EDGE('',*,*,#948,.T.);
#1428=ORIENTED_EDGE('',*,*,#960,.T.);
#1429=ORIENTED_EDGE('',*,*,#795,.F.);
#1430=ORIENTED_EDGE('',*,*,#965,.T.);
#1431=ORIENTED_EDGE('',*,*,#793,.F.);
#1432=ORIENTED_EDGE('',*,*,#953,.T.);
#1433=ORIENTED_EDGE('',*,*,#950,.T.);
#1434=ORIENTED_EDGE('',*,*,#966,.T.);
#1435=ORIENTED_EDGE('',*,*,#937,.T.);
#1436=ORIENTED_EDGE('',*,*,#952,.T.);
#1437=ORIENTED_EDGE('',*,*,#806,.F.);
#1438=ORIENTED_EDGE('',*,*,#967,.T.);
#1439=ORIENTED_EDGE('',*,*,#804,.F.);
#1440=ORIENTED_EDGE('',*,*,#957,.T.);
#1441=ORIENTED_EDGE('',*,*,#939,.T.);
#1442=ORIENTED_EDGE('',*,*,#968,.T.);
#1443=ORIENTED_EDGE('',*,*,#941,.T.);
#1444=ORIENTED_EDGE('',*,*,#958,.T.);
#1445=ORIENTED_EDGE('',*,*,#802,.F.);
#1446=ORIENTED_EDGE('',*,*,#969,.T.);
#1447=ORIENTED_EDGE('',*,*,#774,.F.);
#1448=ORIENTED_EDGE('',*,*,#827,.F.);
#1449=ORIENTED_EDGE('',*,*,#772,.F.);
#1450=ORIENTED_EDGE('',*,*,#955,.F.);
#1451=ORIENTED_EDGE('',*,*,#770,.F.);
#1452=ORIENTED_EDGE('',*,*,#828,.F.);
#1453=ORIENTED_EDGE('',*,*,#776,.T.);
#1454=ORIENTED_EDGE('',*,*,#962,.F.);
#1455=PLANE('',#1593);
#1456=PLANE('',#1602);
#1457=PLANE('',#1691);
#1458=PLANE('',#1696);
#1459=PLANE('',#1699);
#1460=PLANE('',#1704);
#1461=PLANE('',#1707);
#1462=PLANE('',#1712);
#1463=PLANE('',#1715);
#1464=PLANE('',#1717);
#1465=PLANE('',#1719);
#1466=PLANE('',#1732);
#1467=PLANE('',#1734);
#1468=PLANE('',#1741);
#1469=PLANE('',#1747);
#1470=PLANE('',#1748);
#1471=PLANE('',#1749);
#1472=PLANE('',#1750);
#1473=PLANE('',#1751);
#1474=PLANE('',#1752);
#1475=PLANE('',#1753);
#1476=PLANE('',#1754);
#1477=ADVANCED_FACE('',(#328,#324),#1455,.T.);
#1478=ADVANCED_FACE('',(#329),#319,.T.);
#1479=ADVANCED_FACE('',(#330),#130,.T.);
#1480=ADVANCED_FACE('',(#331),#131,.T.);
#1481=ADVANCED_FACE('',(#332),#320,.T.);
#1482=ADVANCED_FACE('',(#333),#132,.T.);
#1483=ADVANCED_FACE('',(#334,#325),#1456,.T.);
#1484=ADVANCED_FACE('',(#335),#321,.F.);
#1485=ADVANCED_FACE('',(#336),#322,.T.);
#1486=ADVANCED_FACE('',(#337),#323,.F.);
#1487=ADVANCED_FACE('',(#338),#133,.F.);
#1488=ADVANCED_FACE('',(#339),#134,.F.);
#1489=ADVANCED_FACE('',(#340),#135,.F.);
#1490=ADVANCED_FACE('',(#341),#59,.F.);
#1491=ADVANCED_FACE('',(#342),#55,.T.);
#1492=ADVANCED_FACE('',(#343),#56,.T.);
#1493=ADVANCED_FACE('',(#344),#60,.T.);
#1494=ADVANCED_FACE('',(#345),#43,.F.);
#1495=ADVANCED_FACE('',(#346),#44,.F.);
#1496=ADVANCED_FACE('',(#347),#45,.T.);
#1497=ADVANCED_FACE('',(#348),#46,.T.);
#1498=ADVANCED_FACE('',(#349),#136,.T.);
#1499=ADVANCED_FACE('',(#350),#137,.T.);
#1500=ADVANCED_FACE('',(#351),#138,.T.);
#1501=ADVANCED_FACE('',(#352),#139,.T.);
#1502=ADVANCED_FACE('',(#353),#140,.T.);
#1503=ADVANCED_FACE('',(#354),#141,.T.);
#1504=ADVANCED_FACE('',(#355),#142,.T.);
#1505=ADVANCED_FACE('',(#356),#143,.T.);
#1506=ADVANCED_FACE('',(#357),#144,.T.);
#1507=ADVANCED_FACE('',(#358),#145,.T.);
#1508=ADVANCED_FACE('',(#359),#146,.T.);
#1509=ADVANCED_FACE('',(#360),#147,.T.);
#1510=ADVANCED_FACE('',(#361),#148,.F.);
#1511=ADVANCED_FACE('',(#362),#149,.F.);
#1512=ADVANCED_FACE('',(#363),#150,.F.);
#1513=ADVANCED_FACE('',(#364),#151,.F.);
#1514=ADVANCED_FACE('',(#365),#152,.F.);
#1515=ADVANCED_FACE('',(#366),#153,.F.);
#1516=ADVANCED_FACE('',(#367),#154,.F.);
#1517=ADVANCED_FACE('',(#368),#155,.F.);
#1518=ADVANCED_FACE('',(#369),#156,.F.);
#1519=ADVANCED_FACE('',(#370),#157,.F.);
#1520=ADVANCED_FACE('',(#371),#158,.F.);
#1521=ADVANCED_FACE('',(#372),#159,.F.);
#1522=ADVANCED_FACE('',(#373),#160,.F.);
#1523=ADVANCED_FACE('',(#374),#161,.T.);
#1524=ADVANCED_FACE('',(#375),#162,.T.);
#1525=ADVANCED_FACE('',(#376),#163,.T.);
#1526=ADVANCED_FACE('',(#377),#164,.T.);
#1527=ADVANCED_FACE('',(#378),#165,.T.);
#1528=ADVANCED_FACE('',(#379),#166,.T.);
#1529=ADVANCED_FACE('',(#380),#167,.T.);
#1530=ADVANCED_FACE('',(#381),#168,.T.);
#1531=ADVANCED_FACE('',(#382),#169,.T.);
#1532=ADVANCED_FACE('',(#383),#170,.T.);
#1533=ADVANCED_FACE('',(#384),#171,.T.);
#1534=ADVANCED_FACE('',(#385),#172,.F.);
#1535=ADVANCED_FACE('',(#386),#47,.F.);
#1536=ADVANCED_FACE('',(#387),#1457,.T.);
#1537=ADVANCED_FACE('',(#388),#61,.T.);
#1538=ADVANCED_FACE('',(#389),#1458,.T.);
#1539=ADVANCED_FACE('',(#390),#48,.F.);
#1540=ADVANCED_FACE('',(#391),#1459,.T.);
#1541=ADVANCED_FACE('',(#392),#62,.T.);
#1542=ADVANCED_FACE('',(#393),#1460,.T.);
#1543=ADVANCED_FACE('',(#394),#49,.F.);
#1544=ADVANCED_FACE('',(#395),#1461,.T.);
#1545=ADVANCED_FACE('',(#396),#63,.T.);
#1546=ADVANCED_FACE('',(#397),#1462,.T.);
#1547=ADVANCED_FACE('',(#398),#50,.F.);
#1548=ADVANCED_FACE('',(#399),#173,.T.);
#1549=ADVANCED_FACE('',(#400),#1463,.T.);
#1550=ADVANCED_FACE('',(#401),#1464,.T.);
#1551=ADVANCED_FACE('',(#402,#326),#1465,.F.);
#1552=ADVANCED_FACE('',(#403),#64,.T.);
#1553=ADVANCED_FACE('',(#404),#65,.T.);
#1554=ADVANCED_FACE('',(#405),#174,.T.);
#1555=ADVANCED_FACE('',(#406),#1466,.T.);
#1556=ADVANCED_FACE('',(#407,#327),#1467,.F.);
#1557=ADVANCED_FACE('',(#408),#66,.T.);
#1558=ADVANCED_FACE('',(#409),#67,.T.);
#1559=ADVANCED_FACE('',(#410),#175,.F.);
#1560=ADVANCED_FACE('',(#411),#176,.F.);
#1561=ADVANCED_FACE('',(#412),#1468,.T.);
#1562=ADVANCED_FACE('',(#413),#51,.F.);
#1563=ADVANCED_FACE('',(#414),#52,.F.);
#1564=ADVANCED_FACE('',(#415),#53,.F.);
#1565=ADVANCED_FACE('',(#416),#54,.F.);
#1566=ADVANCED_FACE('',(#417),#1469,.T.);
#1567=ADVANCED_FACE('',(#418),#1470,.T.);
#1568=ADVANCED_FACE('',(#419),#1471,.T.);
#1569=ADVANCED_FACE('',(#420),#1472,.T.);
#1570=ADVANCED_FACE('',(#421),#1473,.T.);
#1571=ADVANCED_FACE('',(#422),#1474,.T.);
#1572=ADVANCED_FACE('',(#423),#1475,.T.);
#1573=ADVANCED_FACE('',(#424),#1476,.T.);
#1574=ADVANCED_FACE('',(#425),#57,.T.);
#1575=ADVANCED_FACE('',(#426),#58,.T.);
#1576=CLOSED_SHELL('',(#1477,#1478,#1479,#1480,#1481,#1482,#1483,#1484,
#1485,#1486,#1487,#1488,#1489,#1490,#1491,#1492,#1493,#1494,#1495,#1496,
#1497,#1498,#1499,#1500,#1501,#1502,#1503,#1504,#1505,#1506,#1507,#1508,
#1509,#1510,#1511,#1512,#1513,#1514,#1515,#1516,#1517,#1518,#1519,#1520,
#1521,#1522,#1523,#1524,#1525,#1526,#1527,#1528,#1529,#1530,#1531,#1532,
#1533,#1534,#1535,#1536,#1537,#1538,#1539,#1540,#1541,#1542,#1543,#1544,
#1545,#1546,#1547,#1548,#1549,#1550,#1551,#1552,#1553,#1554,#1555,#1556,
#1557,#1558,#1559,#1560,#1561,#1562,#1563,#1564,#1565,#1566,#1567,#1568,
#1569,#1570,#1571,#1572,#1573,#1574,#1575));
#1577=DERIVED_UNIT_ELEMENT(#1579,1.);
#1578=DERIVED_UNIT_ELEMENT(#37107,-3.);
#1579=(
MASS_UNIT()
NAMED_UNIT(*)
SI_UNIT(.KILO.,.GRAM.)
);
#1580=DERIVED_UNIT((#1577,#1578));
#1581=MEASURE_REPRESENTATION_ITEM('density measure',
POSITIVE_RATIO_MEASURE(7850.),#1580);
#1582=PROPERTY_DEFINITION_REPRESENTATION(#1587,#1584);
#1583=PROPERTY_DEFINITION_REPRESENTATION(#1588,#1585);
#1584=REPRESENTATION('material name',(#1586),#37104);
#1585=REPRESENTATION('density',(#1581),#37104);
#1586=DESCRIPTIVE_REPRESENTATION_ITEM('Steel','Steel');
#1587=PROPERTY_DEFINITION('material property','material name',#37129);
#1588=PROPERTY_DEFINITION('material property','density of part',#37129);
#1589=AXIS2_PLACEMENT_3D('placement',#2126,#1758,#1759);
#1590=AXIS2_PLACEMENT_3D('placement',#2127,#1760,#1761);
#1591=AXIS2_PLACEMENT_3D('placement',#2128,#1762,#1763);
#1592=AXIS2_PLACEMENT_3D('placement',#2129,#1764,#1765);
#1593=AXIS2_PLACEMENT_3D('',#2130,#1766,#1767);
#1594=AXIS2_PLACEMENT_3D('',#2132,#1768,#1769);
#1595=AXIS2_PLACEMENT_3D('',#2134,#1770,#1771);
#1596=AXIS2_PLACEMENT_3D('',#2135,#1772,#1773);
#1597=AXIS2_PLACEMENT_3D('',#2154,#1776,#1777);
#1598=AXIS2_PLACEMENT_3D('',#2225,#1780,#1781);
#1599=AXIS2_PLACEMENT_3D('',#2226,#1782,#1783);
#1600=AXIS2_PLACEMENT_3D('',#2227,#1784,#1785);
#1601=AXIS2_PLACEMENT_3D('',#2237,#1786,#1787);
#1602=AXIS2_PLACEMENT_3D('',#2297,#1789,#1790);
#1603=AXIS2_PLACEMENT_3D('',#2298,#1791,#1792);
#1604=AXIS2_PLACEMENT_3D('',#2300,#1793,#1794);
#1605=AXIS2_PLACEMENT_3D('',#2301,#1795,#1796);
#1606=AXIS2_PLACEMENT_3D('',#2304,#1797,#1798);
#1607=AXIS2_PLACEMENT_3D('',#2305,#1799,#1800);
#1608=AXIS2_PLACEMENT_3D('',#2307,#1802,#1803);
#1609=AXIS2_PLACEMENT_3D('',#2309,#1805,#1806);
#1610=AXIS2_PLACEMENT_3D('',#3681,#1808,#1809);
#1611=AXIS2_PLACEMENT_3D('',#4214,#1810,#1811);
#1612=AXIS2_PLACEMENT_3D('',#4217,#1812,#1813);
#1613=AXIS2_PLACEMENT_3D('',#4218,#1814,#1815);
#1614=AXIS2_PLACEMENT_3D('',#4220,#1816,#1817);
#1615=AXIS2_PLACEMENT_3D('',#4221,#1818,#1819);
#1616=AXIS2_PLACEMENT_3D('',#4399,#1820,#1821);
#1617=AXIS2_PLACEMENT_3D('',#4401,#1822,#1823);
#1618=AXIS2_PLACEMENT_3D('',#4402,#1824,#1825);
#1619=AXIS2_PLACEMENT_3D('',#4580,#1826,#1827);
#1620=AXIS2_PLACEMENT_3D('',#4582,#1828,#1829);
#1621=AXIS2_PLACEMENT_3D('',#4583,#1830,#1831);
#1622=AXIS2_PLACEMENT_3D('',#4584,#1832,#1833);
#1623=AXIS2_PLACEMENT_3D('',#4587,#1834,#1835);
#1624=AXIS2_PLACEMENT_3D('',#4589,#1836,#1837);
#1625=AXIS2_PLACEMENT_3D('',#4591,#1838,#1839);
#1626=AXIS2_PLACEMENT_3D('',#4592,#1840,#1841);
#1627=AXIS2_PLACEMENT_3D('',#4593,#1842,#1843);
#1628=AXIS2_PLACEMENT_3D('',#4596,#1845,#1846);
#1629=AXIS2_PLACEMENT_3D('',#4597,#1847,#1848);
#1630=AXIS2_PLACEMENT_3D('',#4601,#1850,#1851);
#1631=AXIS2_PLACEMENT_3D('',#4603,#1852,#1853);
#1632=AXIS2_PLACEMENT_3D('',#4605,#1854,#1855);
#1633=AXIS2_PLACEMENT_3D('',#4607,#1856,#1857);
#1634=AXIS2_PLACEMENT_3D('',#4609,#1858,#1859);
#1635=AXIS2_PLACEMENT_3D('',#4611,#1860,#1861);
#1636=AXIS2_PLACEMENT_3D('',#4613,#1862,#1863);
#1637=AXIS2_PLACEMENT_3D('',#4615,#1864,#1865);
#1638=AXIS2_PLACEMENT_3D('',#4617,#1866,#1867);
#1639=AXIS2_PLACEMENT_3D('',#4619,#1868,#1869);
#1640=AXIS2_PLACEMENT_3D('',#4621,#1870,#1871);
#1641=AXIS2_PLACEMENT_3D('',#4623,#1872,#1873);
#1642=AXIS2_PLACEMENT_3D('',#4625,#1874,#1875);
#1643=AXIS2_PLACEMENT_3D('',#4627,#1876,#1877);
#1644=AXIS2_PLACEMENT_3D('',#4629,#1878,#1879);
#1645=AXIS2_PLACEMENT_3D('',#4630,#1880,#1881);
#1646=AXIS2_PLACEMENT_3D('',#4632,#1882,#1883);
#1647=AXIS2_PLACEMENT_3D('',#4634,#1884,#1885);
#1648=AXIS2_PLACEMENT_3D('',#4636,#1886,#1887);
#1649=AXIS2_PLACEMENT_3D('',#4638,#1888,#1889);
#1650=AXIS2_PLACEMENT_3D('',#4640,#1890,#1891);
#1651=AXIS2_PLACEMENT_3D('',#4642,#1892,#1893);
#1652=AXIS2_PLACEMENT_3D('',#4644,#1894,#1895);
#1653=AXIS2_PLACEMENT_3D('',#4646,#1896,#1897);
#1654=AXIS2_PLACEMENT_3D('',#4648,#1898,#1899);
#1655=AXIS2_PLACEMENT_3D('',#4650,#1900,#1901);
#1656=AXIS2_PLACEMENT_3D('',#4652,#1902,#1903);
#1657=AXIS2_PLACEMENT_3D('',#4654,#1904,#1905);
#1658=AXIS2_PLACEMENT_3D('',#4656,#1906,#1907);
#1659=AXIS2_PLACEMENT_3D('',#4658,#1908,#1909);
#1660=AXIS2_PLACEMENT_3D('',#4660,#1910,#1911);
#1661=AXIS2_PLACEMENT_3D('',#4661,#1912,#1913);
#1662=AXIS2_PLACEMENT_3D('',#4662,#1914,#1915);
#1663=AXIS2_PLACEMENT_3D('',#4665,#1916,#1917);
#1664=AXIS2_PLACEMENT_3D('',#4666,#1918,#1919);
#1665=AXIS2_PLACEMENT_3D('',#4732,#1921,#1922);
#1666=AXIS2_PLACEMENT_3D('',#4734,#1923,#1924);
#1667=AXIS2_PLACEMENT_3D('',#5584,#1926,#1927);
#1668=AXIS2_PLACEMENT_3D('',#5875,#1928,#1929);
#1669=AXIS2_PLACEMENT_3D('',#6470,#1930,#1931);
#1670=AXIS2_PLACEMENT_3D('',#7341,#1932,#1933);
#1671=AXIS2_PLACEMENT_3D('',#8198,#1934,#1935);
#1672=AXIS2_PLACEMENT_3D('',#8393,#1936,#1937);
#1673=AXIS2_PLACEMENT_3D('',#8988,#1938,#1939);
#1674=AXIS2_PLACEMENT_3D('',#9131,#1940,#1941);
#1675=AXIS2_PLACEMENT_3D('',#9725,#1942,#1943);
#1676=AXIS2_PLACEMENT_3D('',#9726,#1944,#1945);
#1677=AXIS2_PLACEMENT_3D('',#32371,#1946,#1947);
#1678=AXIS2_PLACEMENT_3D('',#32372,#1948,#1949);
#1679=AXIS2_PLACEMENT_3D('',#32681,#1950,#1951);
#1680=AXIS2_PLACEMENT_3D('',#32682,#1952,#1953);
#1681=AXIS2_PLACEMENT_3D('',#32991,#1954,#1955);
#1682=AXIS2_PLACEMENT_3D('',#32992,#1956,#1957);
#1683=AXIS2_PLACEMENT_3D('',#33301,#1958,#1959);
#1684=AXIS2_PLACEMENT_3D('',#33302,#1960,#1961);
#1685=AXIS2_PLACEMENT_3D('',#33611,#1962,#1963);
#1686=AXIS2_PLACEMENT_3D('',#33612,#1964,#1965);
#1687=AXIS2_PLACEMENT_3D('',#33921,#1966,#1967);
#1688=AXIS2_PLACEMENT_3D('',#35812,#1968,#1969);
#1689=AXIS2_PLACEMENT_3D('',#35813,#1970,#1971);
#1690=AXIS2_PLACEMENT_3D('',#35822,#1972,#1973);
#1691=AXIS2_PLACEMENT_3D('',#35823,#1974,#1975);
#1692=AXIS2_PLACEMENT_3D('',#35826,#1977,#1978);
#1693=AXIS2_PLACEMENT_3D('',#35827,#1979,#1980);
#1694=AXIS2_PLACEMENT_3D('',#35829,#1981,#1982);
#1695=AXIS2_PLACEMENT_3D('',#35830,#1983,#1984);
#1696=AXIS2_PLACEMENT_3D('',#35831,#1985,#1986);
#1697=AXIS2_PLACEMENT_3D('',#35837,#1988,#1989);
#1698=AXIS2_PLACEMENT_3D('',#35842,#1990,#1991);
#1699=AXIS2_PLACEMENT_3D('',#35843,#1992,#1993);
#1700=AXIS2_PLACEMENT_3D('',#35846,#1995,#1996);
#1701=AXIS2_PLACEMENT_3D('',#35847,#1997,#1998);
#1702=AXIS2_PLACEMENT_3D('',#35849,#1999,#2000);
#1703=AXIS2_PLACEMENT_3D('',#35850,#2001,#2002);
#1704=AXIS2_PLACEMENT_3D('',#35851,#2003,#2004);
#1705=AXIS2_PLACEMENT_3D('',#35857,#2006,#2007);
#1706=AXIS2_PLACEMENT_3D('',#35862,#2008,#2009);
#1707=AXIS2_PLACEMENT_3D('',#35863,#2010,#2011);
#1708=AXIS2_PLACEMENT_3D('',#35866,#2013,#2014);
#1709=AXIS2_PLACEMENT_3D('',#35867,#2015,#2016);
#1710=AXIS2_PLACEMENT_3D('',#35869,#2017,#2018);
#1711=AXIS2_PLACEMENT_3D('',#35870,#2019,#2020);
#1712=AXIS2_PLACEMENT_3D('',#35871,#2021,#2022);
#1713=AXIS2_PLACEMENT_3D('',#35877,#2024,#2025);
#1714=AXIS2_PLACEMENT_3D('',#35882,#2026,#2027);
#1715=AXIS2_PLACEMENT_3D('',#36464,#2028,#2029);
#1716=AXIS2_PLACEMENT_3D('',#36467,#2031,#2032);
#1717=AXIS2_PLACEMENT_3D('',#36468,#2033,#2034);
#1718=AXIS2_PLACEMENT_3D('',#36470,#2035,#2036);
#1719=AXIS2_PLACEMENT_3D('',#36472,#2038,#2039);
#1720=AXIS2_PLACEMENT_3D('',#36474,#2040,#2041);
#1721=AXIS2_PLACEMENT_3D('',#36478,#2043,#2044);
#1722=AXIS2_PLACEMENT_3D('',#36482,#2046,#2047);
#1723=AXIS2_PLACEMENT_3D('',#36486,#2049,#2050);
#1724=AXIS2_PLACEMENT_3D('',#36491,#2053,#2054);
#1725=AXIS2_PLACEMENT_3D('',#36495,#2056,#2057);
#1726=AXIS2_PLACEMENT_3D('',#36499,#2059,#2060);
#1727=AXIS2_PLACEMENT_3D('',#36502,#2062,#2063);
#1728=AXIS2_PLACEMENT_3D('',#36503,#2064,#2065);
#1729=AXIS2_PLACEMENT_3D('',#36504,#2066,#2067);
#1730=AXIS2_PLACEMENT_3D('',#36505,#2068,#2069);
#1731=AXIS2_PLACEMENT_3D('',#36506,#2070,#2071);
#1732=AXIS2_PLACEMENT_3D('',#36815,#2072,#2073);
#1733=AXIS2_PLACEMENT_3D('',#36817,#2075,#2076);
#1734=AXIS2_PLACEMENT_3D('',#36819,#2078,#2079);
#1735=AXIS2_PLACEMENT_3D('',#36820,#2080,#2081);
#1736=AXIS2_PLACEMENT_3D('',#36821,#2082,#2083);
#1737=AXIS2_PLACEMENT_3D('',#36822,#2084,#2085);
#1738=AXIS2_PLACEMENT_3D('',#36823,#2086,#2087);
#1739=AXIS2_PLACEMENT_3D('',#36824,#2088,#2089);
#1740=AXIS2_PLACEMENT_3D('',#36825,#2090,#2091);
#1741=AXIS2_PLACEMENT_3D('',#36947,#2092,#2093);
#1742=AXIS2_PLACEMENT_3D('',#36948,#2094,#2095);
#1743=AXIS2_PLACEMENT_3D('',#36949,#2096,#2097);
#1744=AXIS2_PLACEMENT_3D('',#36956,#2098,#2099);
#1745=AXIS2_PLACEMENT_3D('',#36963,#2100,#2101);
#1746=AXIS2_PLACEMENT_3D('',#36970,#2102,#2103);
#1747=AXIS2_PLACEMENT_3D('',#36977,#2104,#2105);
#1748=AXIS2_PLACEMENT_3D('',#36978,#2106,#2107);
#1749=AXIS2_PLACEMENT_3D('',#36979,#2108,#2109);
#1750=AXIS2_PLACEMENT_3D('',#36980,#2110,#2111);
#1751=AXIS2_PLACEMENT_3D('',#36981,#2112,#2113);
#1752=AXIS2_PLACEMENT_3D('',#36982,#2114,#2115);
#1753=AXIS2_PLACEMENT_3D('',#36983,#2116,#2117);
#1754=AXIS2_PLACEMENT_3D('',#36984,#2118,#2119);
#1755=AXIS2_PLACEMENT_3D('',#37093,#2120,#2121);
#1756=AXIS2_PLACEMENT_3D('',#37094,#2122,#2123);
#1757=AXIS2_PLACEMENT_3D('',#37095,#2124,#2125);
#1758=DIRECTION('axis',(0.,0.,1.));
#1759=DIRECTION('refdir',(1.,0.,0.));
#1760=DIRECTION('axis',(0.,0.,1.));
#1761=DIRECTION('refdir',(1.,0.,0.));
#1762=DIRECTION('axis',(0.,0.,1.));
#1763=DIRECTION('refdir',(1.,0.,0.));
#1764=DIRECTION('axis',(0.,0.,1.));
#1765=DIRECTION('refdir',(1.,0.,0.));
#1766=DIRECTION('center_axis',(0.,1.,0.));
#1767=DIRECTION('ref_axis',(-1.,0.,0.));
#1768=DIRECTION('center_axis',(0.,1.,0.));
#1769=DIRECTION('ref_axis',(-1.,0.,0.));
#1770=DIRECTION('center_axis',(0.,-1.,0.));
#1771=DIRECTION('ref_axis',(-1.,0.,0.));
#1772=DIRECTION('center_axis',(0.,1.,0.));
#1773=DIRECTION('ref_axis',(-1.,0.,0.));
#1774=DIRECTION('',(-0.972650144177162,0.0176026568110106,0.231607088633615));
#1775=DIRECTION('',(0.,1.,0.));
#1776=DIRECTION('center_axis',(0.,1.,0.));
#1777=DIRECTION('ref_axis',(-1.,0.,0.));
#1778=DIRECTION('',(0.,1.,0.));
#1779=DIRECTION('',(0.,1.,0.));
#1780=DIRECTION('center_axis',(1.48009521157994E-6,-0.999999999998892,1.59453338503738E-7));
#1781=DIRECTION('ref_axis',(0.270932030838832,2.47515660153729E-7,-0.962598480502377));
#1782=DIRECTION('center_axis',(0.,1.,0.));
#1783=DIRECTION('ref_axis',(-0.27129615250149,0.,0.962495920842207));
#1784=DIRECTION('center_axis',(0.,1.,0.));
#1785=DIRECTION('ref_axis',(-1.,0.,0.));
#1786=DIRECTION('center_axis',(0.,1.,0.));
#1787=DIRECTION('ref_axis',(-1.,0.,0.));
#1788=DIRECTION('',(0.,1.,0.));
#1789=DIRECTION('center_axis',(0.,1.,0.));
#1790=DIRECTION('ref_axis',(-1.,0.,0.));
#1791=DIRECTION('center_axis',(0.,-1.,0.));
#1792=DIRECTION('ref_axis',(-1.,0.,0.));
#1793=DIRECTION('center_axis',(0.,1.,0.));
#1794=DIRECTION('ref_axis',(-1.,0.,0.));
#1795=DIRECTION('center_axis',(0.,1.,0.));
#1796=DIRECTION('ref_axis',(-1.,0.,0.));
#1797=DIRECTION('center_axis',(0.,1.,0.));
#1798=DIRECTION('ref_axis',(0.,0.,1.));
#1799=DIRECTION('center_axis',(0.,1.,0.));
#1800=DIRECTION('ref_axis',(0.,0.,1.));
#1801=DIRECTION('',(0.,1.,0.));
#1802=DIRECTION('center_axis',(0.,1.,0.));
#1803=DIRECTION('ref_axis',(-1.,0.,0.));
#1804=DIRECTION('',(0.,-1.,0.));
#1805=DIRECTION('center_axis',(0.,-1.,0.));
#1806=DIRECTION('ref_axis',(-1.,0.,0.));
#1807=DIRECTION('',(-0.943227088687244,-0.0186498819753755,-0.331624548350827));
#1808=DIRECTION('center_axis',(-0.000194825464265941,0.000198481958508616,
-0.999999961323975));
#1809=DIRECTION('ref_axis',(0.549065961841507,0.835779017489719,5.89150276219683E-5));
#1810=DIRECTION('center_axis',(0.,1.,0.));
#1811=DIRECTION('ref_axis',(0.,0.,1.));
#1812=DIRECTION('center_axis',(0.,1.,0.));
#1813=DIRECTION('ref_axis',(0.,0.,-1.));
#1814=DIRECTION('center_axis',(0.,1.,0.));
#1815=DIRECTION('ref_axis',(0.,0.,-1.));
#1816=DIRECTION('center_axis',(1.,0.,-1.22464679914735E-16));
#1817=DIRECTION('ref_axis',(-1.22464679914735E-16,0.,-1.));
#1818=DIRECTION('center_axis',(0.,-1.,0.));
#1819=DIRECTION('ref_axis',(0.,0.,1.));
#1820=DIRECTION('center_axis',(-1.,-5.89783284850191E-32,1.35167514391007E-29));
#1821=DIRECTION('ref_axis',(1.35167514391007E-29,3.59264611891929E-75,1.));
#1822=DIRECTION('center_axis',(-5.71739475692402E-16,0.999990480720734,
0.00436330928474707));
#1823=DIRECTION('ref_axis',(4.8676353274077E-10,-0.00436330928474707,0.999990480720734));
#1824=DIRECTION('center_axis',(-4.70262780765734E-8,4.90895867107835E-8,
0.999999999999998));
#1825=DIRECTION('ref_axis',(-0.999657447009608,0.0261722876002477,-4.82949558659633E-8));
#1826=DIRECTION('center_axis',(1.,5.89783284850191E-32,1.35167514391007E-29));
#1827=DIRECTION('ref_axis',(1.35167514391007E-29,3.59264611891929E-75,-1.));
#1828=DIRECTION('center_axis',(5.71739475692402E-16,0.999990480720734,-0.00436330928474707));
#1829=DIRECTION('ref_axis',(4.8676353274077E-10,0.00436330928474707,0.999990480720734));
#1830=DIRECTION('center_axis',(-4.70251844390552E-8,-4.90884641758777E-8,
0.999999999999998));
#1831=DIRECTION('ref_axis',(1.35030723654181E-5,0.999999999908832,4.9089099155871E-8));
#1832=DIRECTION('center_axis',(0.,1.,0.));
#1833=DIRECTION('ref_axis',(0.,0.,1.));
#1834=DIRECTION('center_axis',(0.,-1.,0.));
#1835=DIRECTION('ref_axis',(0.,0.,1.));
#1836=DIRECTION('center_axis',(0.999847695156399,-0.0174524064368399,-6.85204423000509E-13));
#1837=DIRECTION('ref_axis',(0.00948388142179261,0.543331202811944,-0.839464865282701));
#1838=DIRECTION('center_axis',(0.,1.,0.));
#1839=DIRECTION('ref_axis',(0.,0.,1.));
#1840=DIRECTION('center_axis',(-0.999847695156405,-0.0174524064364868,1.59179729421465E-13));
#1841=DIRECTION('ref_axis',(-0.00948541612039856,0.543419125606579,-0.839407934681347));
#1842=DIRECTION('center_axis',(0.,-1.,0.));
#1843=DIRECTION('ref_axis',(0.,0.,-1.));
#1844=DIRECTION('',(-3.20575159566829E-18,-0.999657324975557,0.0261769483078734));
#1845=DIRECTION('center_axis',(0.,-1.,0.));
#1846=DIRECTION('ref_axis',(0.,0.,-1.));
#1847=DIRECTION('center_axis',(0.,-1.,0.));
#1848=DIRECTION('ref_axis',(0.,0.,1.));
#1849=DIRECTION('',(1.60301313185804E-18,-0.999914327574007,-0.0130895955713445));
#1850=DIRECTION('center_axis',(0.,-1.,0.));
#1851=DIRECTION('ref_axis',(0.,0.,1.));
#1852=DIRECTION('center_axis',(0.999847695156394,-0.0174524064371239,-1.18508833123561E-11));
#1853=DIRECTION('ref_axis',(0.0174524064371226,0.999847695156321,3.82072250309371E-7));
#1854=DIRECTION('center_axis',(0.,1.,0.));
#1855=DIRECTION('ref_axis',(0.,0.,1.));
#1856=DIRECTION('center_axis',(-0.706999085421144,-0.0174524064377144,-0.706999085376493));
#1857=DIRECTION('ref_axis',(-0.0123412334225478,0.999847695156115,-0.0123401964577088));
#1858=DIRECTION('center_axis',(0.,-1.,0.));
#1859=DIRECTION('ref_axis',(0.,0.,1.));
#1860=DIRECTION('center_axis',(0.706999085402256,-0.0174524064372182,0.706999085395394));
#1861=DIRECTION('ref_axis',(-0.0123412822784355,-0.999847695156071,-0.012340147601118));
#1862=DIRECTION('center_axis',(0.,1.,0.));
#1863=DIRECTION('ref_axis',(0.,0.,1.));
#1864=DIRECTION('center_axis',(1.97259869886518E-11,-0.0174524064370134,
-0.999847695156396));
#1865=DIRECTION('ref_axis',(1.02378585406315E-7,0.999847695156391,-0.0174524064370133));
#1866=DIRECTION('center_axis',(0.,-1.,0.));
#1867=DIRECTION('ref_axis',(0.,0.,1.));
#1868=DIRECTION('center_axis',(1.36858587924714E-11,-0.0174524064370979,
0.999847695156394));
#1869=DIRECTION('ref_axis',(1.85349476369301E-7,-0.999847695156377,-0.0174524064370976));
#1870=DIRECTION('center_axis',(0.,1.,0.));
#1871=DIRECTION('ref_axis',(0.,0.,1.));
#1872=DIRECTION('center_axis',(0.706999085369902,-0.0174524064378415,-0.706999085427733));
#1873=DIRECTION('ref_axis',(0.0123410513507517,0.999847695156268,-0.0123403785296885));
#1874=DIRECTION('center_axis',(0.,-1.,0.));
#1875=DIRECTION('ref_axis',(5.24025267623074E-14,0.,1.));
#1876=DIRECTION('center_axis',(-0.706999085391238,-0.0174524064371374,0.706999085406414));
#1877=DIRECTION('ref_axis',(0.0123407583127874,-0.999847695156392,-0.0123406715666597));
#1878=DIRECTION('center_axis',(0.,1.,0.));
#1879=DIRECTION('ref_axis',(0.,0.,1.));
#1880=DIRECTION('center_axis',(0.99984769515639,-0.0174524064373406,-4.2051522651159E-12));
#1881=DIRECTION('ref_axis',(0.0174524064373396,0.999847695156331,-3.44903226226646E-7));
#1882=DIRECTION('center_axis',(-0.999847695156391,-0.0174524064372733,8.41030452997713E-13));
#1883=DIRECTION('ref_axis',(0.0174524064372726,-0.99984769515635,-2.88751605627837E-7));
#1884=DIRECTION('center_axis',(0.,1.,0.));
#1885=DIRECTION('ref_axis',(0.,0.,1.));
#1886=DIRECTION('center_axis',(0.706999085386035,-0.0174524064370361,0.70699908541162));
#1887=DIRECTION('ref_axis',(-0.0123406078572719,-0.999847695156384,-0.0123408220220318));
#1888=DIRECTION('center_axis',(0.,-1.,0.));
#1889=DIRECTION('ref_axis',(0.,0.,1.));
#1890=DIRECTION('center_axis',(-0.706999085409387,-0.0174524064370792,-0.706999085388266));
#1891=DIRECTION('ref_axis',(-0.0123403425358497,0.999847695156256,-0.0123410873435119));
#1892=DIRECTION('center_axis',(0.,1.,0.));
#1893=DIRECTION('ref_axis',(0.,0.,1.));
#1894=DIRECTION('center_axis',(-3.3182473274039E-11,-0.0174524064368304,
0.999847695156399));
#1895=DIRECTION('ref_axis',(-3.43141516365559E-7,-0.99984769515634,-0.0174524064368294));
#1896=DIRECTION('center_axis',(0.,-1.,0.));
#1897=DIRECTION('ref_axis',(0.,0.,1.));
#1898=DIRECTION('center_axis',(3.82286569532254E-13,-0.0174524064372891,
-0.999847695156391));
#1899=DIRECTION('ref_axis',(-3.66526681832581E-7,0.999847695156324,-0.0174524064372879));
#1900=DIRECTION('center_axis',(0.,1.,0.));
#1901=DIRECTION('ref_axis',(0.,0.,1.));
#1902=DIRECTION('center_axis',(-0.706999085399536,-0.0174524064372706,0.706999085398112));
#1903=DIRECTION('ref_axis',(0.0123407213641701,-0.999847695156391,-0.0123407085154655));
#1904=DIRECTION('center_axis',(0.,-1.,0.));
#1905=DIRECTION('ref_axis',(-1.77635683940025E-14,0.,1.));
#1906=DIRECTION('center_axis',(0.706999085406162,-0.017452406437425,-0.706999085391483));
#1907=DIRECTION('ref_axis',(0.0123408363023428,0.999847695156374,-0.0123405935775107));
#1908=DIRECTION('center_axis',(0.,1.,0.));
#1909=DIRECTION('ref_axis',(0.,0.,1.));
#1910=DIRECTION('center_axis',(-0.999847695156394,-0.0174524064371127,-1.25389991169808E-11));
#1911=DIRECTION('ref_axis',(0.01745240643711,-0.999847695156238,5.58388311429774E-7));
#1912=DIRECTION('center_axis',(0.,-1.,0.));
#1913=DIRECTION('ref_axis',(0.,0.,1.));
#1914=DIRECTION('center_axis',(-7.38800788289474E-17,-1.,-3.69400394144737E-17));
#1915=DIRECTION('ref_axis',(1.,-7.38800788289474E-17,0.));
#1916=DIRECTION('center_axis',(0.,0.999990480720735,0.00436330928474654));
#1917=DIRECTION('ref_axis',(6.5646858438951E-13,-0.00436330928474654,0.999990480720734));
#1918=DIRECTION('center_axis',(0.,-0.999990480720734,0.00436330928474654));
#1919=DIRECTION('ref_axis',(6.56468584393673E-13,-0.00436330928474654,-0.999990480720734));
#1920=DIRECTION('',(0.96748883002134,0.252913747716367,1.2782585369875E-16));
#1921=DIRECTION('center_axis',(5.89783284850191E-32,-1.,0.));
#1922=DIRECTION('ref_axis',(1.,5.89783284850191E-32,0.));
#1923=DIRECTION('center_axis',(-5.89783284850191E-32,1.,0.));
#1924=DIRECTION('ref_axis',(1.,5.89783284850191E-32,0.));
#1925=DIRECTION('',(0.0261769483078732,0.999657324975557,3.20575159566826E-18));
#1926=DIRECTION('center_axis',(-0.000126403704717899,1.78080839304443E-5,
-0.999999991852488));
#1927=DIRECTION('ref_axis',(0.400065511376576,0.916486544055073,-3.42488937492477E-5));
#1928=DIRECTION('center_axis',(0.000238363117196559,0.000134034487980253,
-0.999999962608889));
#1929=DIRECTION('ref_axis',(-0.36730404697208,0.930100927695749,3.71138654062103E-5));
#1930=DIRECTION('center_axis',(-4.30663828051409E-5,6.14379978275396E-6,
-0.99999999905377));
#1931=DIRECTION('ref_axis',(0.399857766990911,0.916577201354438,-1.15891608612468E-5));
#1932=DIRECTION('center_axis',(8.85567390187733E-5,-1.29351529926388E-5,
-0.999999995995193));
#1933=DIRECTION('ref_axis',(0.399750931872578,0.916623800647074,2.35439699425764E-5));
#1934=DIRECTION('center_axis',(1.48965141252664E-5,-1.2268283029649E-6,
-0.999999999888294));
#1935=DIRECTION('ref_axis',(0.400054856723493,0.916491195587043,4.83504548643872E-6));
#1936=DIRECTION('center_axis',(-6.45174053735084E-5,-1.2766538349691E-5,
-0.99999999783726));
#1937=DIRECTION('ref_axis',(-0.399868905408473,0.916572342092375,1.40970483413994E-5));
#1938=DIRECTION('center_axis',(1.60529084568904E-5,-3.84596043394102E-6,
-0.999999999863756));
#1939=DIRECTION('ref_axis',(0.399899329901437,0.916559068438038,2.89449742269141E-6));
#1940=DIRECTION('center_axis',(1.42041350275286E-5,5.20287285430933E-7,
-0.999999999898986));
#1941=DIRECTION('ref_axis',(-0.39974081076631,0.916628214807313,-5.2010624470323E-6));
#1942=DIRECTION('center_axis',(-1.29208391444836E-5,5.87908668985546E-6,
-0.999999999899244));
#1943=DIRECTION('ref_axis',(0.399735363597633,0.916630590308559,2.24034369613293E-7));
#1944=DIRECTION('center_axis',(-9.00778556645734E-6,-4.61188089188436E-6,
-0.999999999948795));
#1945=DIRECTION('ref_axis',(-0.400036789124424,0.916499082021708,-6.23338988710461E-7));
#1946=DIRECTION('center_axis',(-4.58173145343853E-5,-6.21240263755831E-6,
-0.99999999893109));
#1947=DIRECTION('ref_axis',(-0.401002278346427,0.91607705603849,1.26818080104189E-5));
#1948=DIRECTION('center_axis',(-9.22239176862729E-6,-3.27714103521253E-6,
-0.999999999952104));
#1949=DIRECTION('ref_axis',(0.401366102852604,0.915917709969613,-6.70314695569423E-6));
#1950=DIRECTION('center_axis',(-2.34106574738125E-5,-3.79094295401684E-6,
-0.999999999718785));
#1951=DIRECTION('ref_axis',(-0.401040852289392,0.916060169836021,5.9158981813211E-6));
#1952=DIRECTION('center_axis',(-1.5505167238848E-5,2.14125090675659E-6,
-0.999999999877502));
#1953=DIRECTION('ref_axis',(0.401073841038399,0.916045727033635,-4.25723323730775E-6));
#1954=DIRECTION('center_axis',(1.63852768712264E-5,2.54468257604717E-7,
-0.999999999865729));
#1955=DIRECTION('ref_axis',(-0.401346765710433,0.915926183495995,-6.34310373837961E-6));
#1956=DIRECTION('center_axis',(-1.8054190206385E-5,9.16680074113508E-8,
-0.999999999837019));
#1957=DIRECTION('ref_axis',(0.401030765946895,0.916064585448446,-7.15631191297569E-6));
#1958=DIRECTION('center_axis',(-3.53868602517364E-6,-2.34359475385938E-6,
-0.999999999990993));
#1959=DIRECTION('ref_axis',(-0.401106753985802,0.916031316007506,-7.27415321640329E-7));
#1960=DIRECTION('center_axis',(-3.79458732150755E-6,1.74787233357983E-6,
-0.999999999991273));
#1961=DIRECTION('ref_axis',(0.401336823847933,0.91593053984658,7.80220266518806E-8));
#1962=DIRECTION('center_axis',(2.87447111949915E-5,5.8150332049736E-6,-0.999999999569964));
#1963=DIRECTION('ref_axis',(-0.401014847700141,0.91607155391137,-6.20006948058393E-6));
#1964=DIRECTION('center_axis',(-3.86381619680371E-6,6.93972349758842E-6,
-0.999999999968456));
#1965=DIRECTION('ref_axis',(0.401132617449031,0.916019990609038,4.80702274887606E-6));
#1966=DIRECTION('center_axis',(6.95330161355127E-5,6.15973370051158E-6,
-0.999999997563609));
#1967=DIRECTION('ref_axis',(-0.401313548389511,0.915940737921071,-2.22625904587642E-5));
#1968=DIRECTION('center_axis',(-0.93241371116392,-0.000368798893843333,
-0.361392494693653));
#1969=DIRECTION('ref_axis',(-0.000351991966257221,0.99999993174134,-0.000112334189857063));
#1970=DIRECTION('center_axis',(0.,-1.,0.));
#1971=DIRECTION('ref_axis',(0.,0.,-1.));
#1972=DIRECTION('center_axis',(0.,-1.,0.));
#1973=DIRECTION('ref_axis',(0.,0.,-1.));
#1974=DIRECTION('center_axis',(-0.706999085398821,-0.0174524064372835,0.706999085398828));
#1975=DIRECTION('ref_axis',(0.707106781186551,3.46944695195362E-18,0.707106781186544));
#1976=DIRECTION('',(0.707106781186552,0.,0.707106781186543));
#1977=DIRECTION('center_axis',(-0.70699908539908,-0.0174524064364046,0.706999085398591));
#1978=DIRECTION('ref_axis',(0.586885181909538,0.543331202884142,0.600297415642847));
#1979=DIRECTION('center_axis',(0.,1.,0.));
#1980=DIRECTION('ref_axis',(0.,0.,1.));
#1981=DIRECTION('center_axis',(0.706999085398602,-0.0174524064364465,-0.706999085399067));
#1982=DIRECTION('ref_axis',(0.600258244857892,0.543419125602713,0.586843840735597));
#1983=DIRECTION('center_axis',(0.,1.,0.));
#1984=DIRECTION('ref_axis',(0.,0.,1.));
#1985=DIRECTION('center_axis',(0.706999085398821,-0.0174524064372835,-0.706999085398828));
#1986=DIRECTION('ref_axis',(-0.707106781186551,3.46944695195362E-18,-0.707106781186544));
#1987=DIRECTION('',(-0.707106781186551,0.,-0.707106781186544));
#1988=DIRECTION('center_axis',(-3.69819525665208E-17,-1.,-3.69819525665208E-17));
#1989=DIRECTION('ref_axis',(-1.36766481563239E-33,3.69819525665208E-17,
-1.));
#1990=DIRECTION('center_axis',(-3.69819525665208E-17,-1.,-3.69819525665208E-17));
#1991=DIRECTION('ref_axis',(1.36766481563239E-33,3.69819525665208E-17,-1.));
#1992=DIRECTION('center_axis',(-0.999847695156391,-0.0174524064372835,3.49094956932386E-15));
#1993=DIRECTION('ref_axis',(0.0174524064372835,-0.999847695156391,-1.23259516440783E-32));
#1994=DIRECTION('',(0.,0.,1.));
#1995=DIRECTION('center_axis',(-0.999847695156404,-0.0174524064365379,-2.87463774875088E-14));
#1996=DIRECTION('ref_axis',(0.009483881422038,-0.543331202801066,-0.839464865289739));
#1997=DIRECTION('center_axis',(0.,1.,0.));
#1998=DIRECTION('ref_axis',(-4.31842741858589E-15,0.,-1.));
#1999=DIRECTION('center_axis',(0.999847695156406,-0.0174524064364188,-2.92540939233593E-13));
#2000=DIRECTION('ref_axis',(-0.0094854161186241,-0.543419125500624,-0.83940793474996));
#2001=DIRECTION('center_axis',(0.,1.,0.));
#2002=DIRECTION('ref_axis',(0.,0.,1.));
#2003=DIRECTION('center_axis',(0.999847695156391,-0.0174524064372835,-3.48498785514078E-15));
#2004=DIRECTION('ref_axis',(0.0174524064372835,0.999847695156391,-1.23259516440783E-32));
#2005=DIRECTION('',(0.,0.,-1.));
#2006=DIRECTION('center_axis',(0.,-1.,0.));
#2007=DIRECTION('ref_axis',(0.,0.,-1.));
#2008=DIRECTION('center_axis',(0.,-1.,0.));
#2009=DIRECTION('ref_axis',(0.,0.,-1.));
#2010=DIRECTION('center_axis',(-0.706999085398825,-0.0174524064372836,-0.706999085398823));
#2011=DIRECTION('ref_axis',(-0.707106781186547,0.,0.707106781186549));
#2012=DIRECTION('',(-0.707106781186546,0.,0.707106781186549));
#2013=DIRECTION('center_axis',(-0.706999085398597,-0.0174524064363884,-0.706999085399074));
#2014=DIRECTION('ref_axis',(0.600297415665525,-0.543331202833207,-0.586885181933496));
#2015=DIRECTION('center_axis',(0.,1.,0.));
#2016=DIRECTION('ref_axis',(0.,0.,1.));
#2017=DIRECTION('center_axis',(0.706999085399107,-0.0174524064363668,0.706999085398564));
#2018=DIRECTION('ref_axis',(0.586843840689213,-0.543419125701345,-0.600258244813947));
#2019=DIRECTION('center_axis',(0.,1.,0.));
#2020=DIRECTION('ref_axis',(0.,0.,1.));
#2021=DIRECTION('center_axis',(0.706999085398825,-0.0174524064372836,0.706999085398823));
#2022=DIRECTION('ref_axis',(0.707106781186547,0.,-0.707106781186549));
#2023=DIRECTION('',(0.707106781186547,0.,-0.707106781186548));
#2024=DIRECTION('center_axis',(0.,-1.,0.));
#2025=DIRECTION('ref_axis',(0.,0.,-1.));
#2026=DIRECTION('center_axis',(0.,-1.,0.));
#2027=DIRECTION('ref_axis',(0.,0.,-1.));
#2028=DIRECTION('center_axis',(0.,-0.0174524064372835,-0.999847695156391));
#2029=DIRECTION('ref_axis',(0.,0.999847695156391,-0.0174524064372835));
#2030=DIRECTION('',(-1.,0.,0.));
#2031=DIRECTION('center_axis',(3.58644296039717E-13,-0.017452406436414,
-0.999847695156406));
#2032=DIRECTION('ref_axis',(0.839464865280028,-0.543331202816062,0.00948388142250938));
#2033=DIRECTION('center_axis',(5.96171418307946E-18,-0.0174524064372835,
-0.999847695156391));
#2034=DIRECTION('ref_axis',(2.40741243048405E-35,0.999847695156391,-0.0174524064372835));
#2035=DIRECTION('center_axis',(-3.58285082175189E-13,-0.017452406436398,
-0.999847695156407));
#2036=DIRECTION('ref_axis',(0.839407934709565,0.543419125563002,-0.00948541611975679));
#2037=DIRECTION('',(-1.,0.,0.));
#2038=DIRECTION('center_axis',(0.,1.,0.));
#2039=DIRECTION('ref_axis',(0.,0.,1.));
#2040=DIRECTION('center_axis',(0.,1.,0.));
#2041=DIRECTION('ref_axis',(0.,0.,1.));
#2042=DIRECTION('',(1.,0.,0.));
#2043=DIRECTION('center_axis',(0.,-1.,0.));
#2044=DIRECTION('ref_axis',(0.,0.,-1.));
#2045=DIRECTION('',(-0.707106781186542,0.,0.707106781186553));
#2046=DIRECTION('center_axis',(0.,1.,0.));
#2047=DIRECTION('ref_axis',(0.,0.,1.));
#2048=DIRECTION('',(0.707106781186542,0.,-0.707106781186553));
#2049=DIRECTION('center_axis',(-3.69819525665209E-17,-1.,-3.69819525665209E-17));
#2050=DIRECTION('ref_axis',(1.3676648156324E-33,3.69819525665209E-17,-1.));
#2051=DIRECTION('',(0.,0.,1.));
#2052=DIRECTION('',(0.,0.,-1.));
#2053=DIRECTION('center_axis',(0.,-1.,0.));
#2054=DIRECTION('ref_axis',(0.,0.,-1.));
#2055=DIRECTION('',(0.707106781186556,0.,0.707106781186539));
#2056=DIRECTION('center_axis',(0.,1.,0.));
#2057=DIRECTION('ref_axis',(0.,0.,1.));
#2058=DIRECTION('',(-0.707106781186555,0.,-0.70710678118654));
#2059=DIRECTION('center_axis',(0.,-1.,0.));
#2060=DIRECTION('ref_axis',(0.,0.,-1.));
#2061=DIRECTION('',(1.,0.,0.));
#2062=DIRECTION('center_axis',(0.,1.,0.));
#2063=DIRECTION('ref_axis',(0.,0.,1.));
#2064=DIRECTION('center_axis',(0.,1.,0.));
#2065=DIRECTION('ref_axis',(0.,0.,1.));
#2066=DIRECTION('center_axis',(-3.5898277631366E-13,-0.0174524064364136,
0.999847695156406));
#2067=DIRECTION('ref_axis',(0.839464865307675,0.54333120277336,0.00948388142176408));
#2068=DIRECTION('center_axis',(0.,1.,0.));
#2069=DIRECTION('ref_axis',(0.,0.,1.));
#2070=DIRECTION('center_axis',(3.58187298998226E-13,-0.0174524064363982,
0.999847695156407));
#2071=DIRECTION('ref_axis',(0.839407934682628,-0.543419125604599,-0.00948541612048289));
#2072=DIRECTION('center_axis',(0.,0.999990480720734,-0.00436330928474658));
#2073=DIRECTION('ref_axis',(0.,0.00436330928474658,0.999990480720734));
#2074=DIRECTION('',(-1.,0.,0.));
#2075=DIRECTION('center_axis',(2.75972007615273E-16,0.999990480720734,-0.00436330928474622));
#2076=DIRECTION('ref_axis',(4.67178242956278E-10,0.00436330928474622,0.999990480720734));
#2077=DIRECTION('',(-1.,0.,0.));
#2078=DIRECTION('center_axis',(0.,1.,0.));
#2079=DIRECTION('ref_axis',(0.,0.,1.));
#2080=DIRECTION('center_axis',(0.,1.,0.));
#2081=DIRECTION('ref_axis',(0.,0.,1.));
#2082=DIRECTION('center_axis',(-0.706999085399081,-0.0174524064364431,-0.706999085398588));
#2083=DIRECTION('ref_axis',(0.586843840755805,0.543419125559717,-0.600258244877059));
#2084=DIRECTION('center_axis',(0.706999085398578,-0.0174524064364111,0.706999085399093));
#2085=DIRECTION('ref_axis',(0.600297415684495,0.543331202790676,-0.586885181953467));
#2086=DIRECTION('center_axis',(0.,1.,0.));
#2087=DIRECTION('ref_axis',(0.,0.,1.));
#2088=DIRECTION('center_axis',(-0.706999085398573,-0.0174524064364126,0.706999085399097));
#2089=DIRECTION('ref_axis',(0.600258244844823,-0.543419125632069,0.58684384072178));
#2090=DIRECTION('center_axis',(0.706999085399102,-0.0174524064363922,-0.706999085398569));
#2091=DIRECTION('ref_axis',(0.586885182007838,-0.543331202675028,0.600297415736012));
#2092=DIRECTION('center_axis',(0.,0.999990480720734,0.00436330928474658));
#2093=DIRECTION('ref_axis',(0.,-0.00436330928474658,0.999990480720734));
#2094=DIRECTION('center_axis',(-2.75972007615273E-16,0.999990480720734,
0.00436330928474622));
#2095=DIRECTION('ref_axis',(4.67178242956278E-10,-0.00436330928474622,0.999990480720734));
#2096=DIRECTION('center_axis',(0.,-1.,0.));
#2097=DIRECTION('ref_axis',(0.,0.,-1.));
#2098=DIRECTION('center_axis',(0.,-1.,0.));
#2099=DIRECTION('ref_axis',(0.,0.,-1.));
#2100=DIRECTION('center_axis',(0.,-1.,0.));
#2101=DIRECTION('ref_axis',(0.,0.,-1.));
#2102=DIRECTION('center_axis',(-3.69819525665209E-17,-1.,-3.69819525665209E-17));
#2103=DIRECTION('ref_axis',(-1.3676648156324E-33,3.69819525665209E-17,-1.));
#2104=DIRECTION('center_axis',(-0.999847695156391,-0.0174524064372835,1.04668869937885E-14));
#2105=DIRECTION('ref_axis',(0.0174524064372835,-0.999847695156391,0.));
#2106=DIRECTION('center_axis',(0.999847695156391,-0.0174524064372835,-1.04728487079716E-14));
#2107=DIRECTION('ref_axis',(0.0174524064372835,0.999847695156391,-2.46519032881566E-32));
#2108=DIRECTION('center_axis',(-0.706999085398816,-0.0174524064372835,0.706999085398833));
#2109=DIRECTION('ref_axis',(0.707106781186556,3.46944695195362E-18,0.707106781186539));
#2110=DIRECTION('center_axis',(0.706999085398816,-0.0174524064372835,-0.706999085398833));
#2111=DIRECTION('ref_axis',(-0.707106781186556,3.46944695195362E-18,-0.707106781186539));
#2112=DIRECTION('center_axis',(-5.96171418307946E-18,-0.0174524064372835,
0.999847695156391));
#2113=DIRECTION('ref_axis',(2.40741243048405E-35,-0.999847695156391,-0.0174524064372835));
#2114=DIRECTION('center_axis',(0.,-0.0174524064372835,0.999847695156391));
#2115=DIRECTION('ref_axis',(0.,-0.999847695156391,-0.0174524064372835));
#2116=DIRECTION('center_axis',(-0.70699908539883,-0.0174524064372835,-0.706999085398818));
#2117=DIRECTION('ref_axis',(-0.707106781186542,-1.04083408558608E-17,0.707106781186554));
#2118=DIRECTION('center_axis',(0.70699908539883,-0.0174524064372835,0.706999085398818));
#2119=DIRECTION('ref_axis',(0.707106781186542,-1.04083408558608E-17,-0.707106781186554));
#2120=DIRECTION('',(0.,0.,1.));
#2121=DIRECTION('',(1.,0.,0.));
#2122=DIRECTION('',(0.,0.,1.));
#2123=DIRECTION('',(1.,0.,0.));
#2124=DIRECTION('',(0.,0.,1.));
#2125=DIRECTION('',(1.,0.,0.));
#2126=CARTESIAN_POINT('',(0.,0.,0.));
#2127=CARTESIAN_POINT('',(0.,0.,0.));
#2128=CARTESIAN_POINT('',(0.,0.,0.));
#2129=CARTESIAN_POINT('',(0.,0.,0.));
#2130=CARTESIAN_POINT('Origin',(0.,56.29,4.44089209850063E-15));
#2131=CARTESIAN_POINT('',(18.826,56.29,2.13537203442582E-15));
#2132=CARTESIAN_POINT('Origin',(-1.11022302462516E-15,56.29,4.44089209850063E-15));
#2133=CARTESIAN_POINT('',(17.5261814341697,56.29,2.29455389903746E-15));
#2134=CARTESIAN_POINT('Origin',(-1.11022302462516E-15,56.29,4.44089209850063E-15));
#2135=CARTESIAN_POINT('Origin',(0.,53.,0.));
#2136=CARTESIAN_POINT('',(4.50354622619033,53.6898534648428,18.8957433692163));
#2137=CARTESIAN_POINT('',(4.49578616764857,53.69,18.8975800496989));
#2138=CARTESIAN_POINT('',(4.50354338162056,53.6898596128565,18.8957329048085));
#2139=CARTESIAN_POINT('',(18.8691931644387,53.,4.61347746532919));
#2140=CARTESIAN_POINT('Ctrl Pts',(18.8691931644387,52.9999999999999,4.61347746532919));
#2141=CARTESIAN_POINT('Ctrl Pts',(18.7283425944331,53.0491094080357,5.18955844388151));
#2142=CARTESIAN_POINT('Ctrl Pts',(18.3614351449052,53.1441842879213,6.64274496470497));
#2143=CARTESIAN_POINT('Ctrl Pts',(16.6410858405397,53.3149094938625,10.2138872006426));
#2144=CARTESIAN_POINT('Ctrl Pts',(15.5144189049912,53.3695922744501,11.8553677357541));
#2145=CARTESIAN_POINT('Ctrl Pts',(12.8862852516814,53.4762184687522,14.6538124633876));
#2146=CARTESIAN_POINT('Ctrl Pts',(11.424600490937,53.5249715440932,15.8199384137805));
#2147=CARTESIAN_POINT('Ctrl Pts',(8.99072337378855,53.5903130701278,17.2458633211729));
#2148=CARTESIAN_POINT('Ctrl Pts',(8.12720856222886,53.6116523709586,17.6692239087926));
#2149=CARTESIAN_POINT('Ctrl Pts',(6.34780362968561,53.652532563111,18.3834671640671));
#2150=CARTESIAN_POINT('Ctrl Pts',(5.43451786154092,53.6719878872101,18.6738477101768));
#2151=CARTESIAN_POINT('Ctrl Pts',(4.50354278782508,53.6898088877841,18.8957330463316));
#2152=CARTESIAN_POINT('',(18.8691931644387,53.69,4.61347746532919));
#2153=CARTESIAN_POINT('',(18.8691931644387,53.,4.61347746532919));
#2154=CARTESIAN_POINT('Origin',(0.,53.69,0.));
#2155=CARTESIAN_POINT('Ctrl Pts',(19.3662155639045,53.,-3.82458005858399E-5));
#2156=CARTESIAN_POINT('Ctrl Pts',(19.3662155639045,53.9936000000127,-3.82458005858399E-5));
#2157=CARTESIAN_POINT('Ctrl Pts',(19.3472422239969,53.,-1.63658100143181));
#2158=CARTESIAN_POINT('Ctrl Pts',(19.3472422239969,53.9936000000127,-1.63658100143181));
#2159=CARTESIAN_POINT('Ctrl Pts',(19.121457275024,53.0000000000016,-4.26392516096883));
#2160=CARTESIAN_POINT('Ctrl Pts',(19.121457275024,53.9936000000143,-4.26392516096883));
#2161=CARTESIAN_POINT('Ctrl Pts',(16.8778177332453,53.0000000000016,-9.59842659705423));
#2162=CARTESIAN_POINT('Ctrl Pts',(16.8778177332453,53.9936000000143,-9.59842659705423));
#2163=CARTESIAN_POINT('Ctrl Pts',(15.4500438275638,53.0000000000026,-11.7328212034069));
#2164=CARTESIAN_POINT('Ctrl Pts',(15.4500438275638,53.9936000000153,-11.7328212034069));
#2165=CARTESIAN_POINT('Ctrl Pts',(11.9119992733434,53.0000000000026,-15.2815181251701));
#2166=CARTESIAN_POINT('Ctrl Pts',(11.9119992733434,53.9936000000153,-15.2815181251701));
#2167=CARTESIAN_POINT('Ctrl Pts',(9.83535463323902,53.0000000000031,-16.6828664420039));
#2168=CARTESIAN_POINT('Ctrl Pts',(9.83535463323902,53.9936000000158,-16.6828664420039));
#2169=CARTESIAN_POINT('Ctrl Pts',(5.25080415405361,53.0000000000031,-18.6146020941241));
#2170=CARTESIAN_POINT('Ctrl Pts',(5.25080415405361,53.9936000000158,-18.6146020941241));
#2171=CARTESIAN_POINT('Ctrl Pts',(2.78285352049562,53.0000000000048,-19.1359500363861));
#2172=CARTESIAN_POINT('Ctrl Pts',(2.78285352049562,53.9936000000175,-19.1359500363861));
#2173=CARTESIAN_POINT('Ctrl Pts',(-2.38198372425094,53.0000000000048,-19.2302361855073));
#2174=CARTESIAN_POINT('Ctrl Pts',(-2.38198372425094,53.9936000000175,-19.2302361855073));
#2175=CARTESIAN_POINT('Ctrl Pts',(-4.53043824152593,53.000000000002,-18.7153796545325));
#2176=CARTESIAN_POINT('Ctrl Pts',(-4.53043824152593,53.9936000000147,-18.7153796545325));
#2177=CARTESIAN_POINT('Ctrl Pts',(-7.93414862963785,53.000000000002,-17.6036865558292));
#2178=CARTESIAN_POINT('Ctrl Pts',(-7.93414862963785,53.9936000000147,-17.6036865558292));
#2179=CARTESIAN_POINT('Ctrl Pts',(-9.75492861731459,53.,-16.664396668538));
#2180=CARTESIAN_POINT('Ctrl Pts',(-9.75492861731459,53.9936000000127,-16.664396668538));
#2181=CARTESIAN_POINT('Ctrl Pts',(-11.3942726118372,53.,-15.4710924940094));
#2182=CARTESIAN_POINT('Ctrl Pts',(-11.3942726118372,53.9936000000127,-15.4710924940094));
#2183=CARTESIAN_POINT('',(-11.3952083695854,52.9984452165065,-15.472414732486));
#2184=CARTESIAN_POINT('',(19.3662155646713,52.9999999982009,-3.8245801422916E-5));
#2185=CARTESIAN_POINT('Ctrl Pts',(-11.3942716226619,53.,-15.4710932140456));
#2186=CARTESIAN_POINT('Ctrl Pts',(-9.7549278848791,53.,-16.6643970463811));
#2187=CARTESIAN_POINT('Ctrl Pts',(-7.93414824004056,53.000000000002,-17.6036866830764));
#2188=CARTESIAN_POINT('Ctrl Pts',(-4.53043824152593,53.000000000002,-18.7153796545325));
#2189=CARTESIAN_POINT('Ctrl Pts',(-2.38198372425094,53.0000000000048,-19.2302361855073));
#2190=CARTESIAN_POINT('Ctrl Pts',(2.78285352049562,53.0000000000048,-19.1359500363861));
#2191=CARTESIAN_POINT('Ctrl Pts',(5.25080415405361,53.0000000000031,-18.6146020941241));
#2192=CARTESIAN_POINT('Ctrl Pts',(9.83535463323902,53.0000000000031,-16.6828664420039));
#2193=CARTESIAN_POINT('Ctrl Pts',(11.9119992733434,53.0000000000026,-15.2815181251701));
#2194=CARTESIAN_POINT('Ctrl Pts',(15.4500438275638,53.0000000000026,-11.7328212034069));
#2195=CARTESIAN_POINT('Ctrl Pts',(16.8778177332453,53.0000000000016,-9.59842659705423));
#2196=CARTESIAN_POINT('Ctrl Pts',(19.121457275024,53.0000000000016,-4.26392516096883));
#2197=CARTESIAN_POINT('Ctrl Pts',(19.3472422239969,53.,-1.63658100143181));
#2198=CARTESIAN_POINT('Ctrl Pts',(19.3662155639045,53.,-3.82458005858399E-5));
#2199=CARTESIAN_POINT('',(-11.3969943142726,53.69,-15.4748315294016));
#2200=CARTESIAN_POINT('',(-11.3969943142567,53.,-15.4748315293798));
#2201=CARTESIAN_POINT('',(19.3662155645789,53.6899999994489,-3.8245808401466E-5));
#2202=CARTESIAN_POINT('Ctrl Pts',(19.3662155639045,53.69,-3.82458005858399E-5));
#2203=CARTESIAN_POINT('Ctrl Pts',(19.3472422239969,53.69,-1.63658100143181));
#2204=CARTESIAN_POINT('Ctrl Pts',(19.121457275024,53.6900000000016,-4.26392516096883));
#2205=CARTESIAN_POINT('Ctrl Pts',(16.8778177332453,53.6900000000016,-9.59842659705423));
#2206=CARTESIAN_POINT('Ctrl Pts',(15.4500438275638,53.6900000000026,-11.7328212034069));
#2207=CARTESIAN_POINT('Ctrl Pts',(11.9119992733434,53.6900000000026,-15.2815181251701));
#2208=CARTESIAN_POINT('Ctrl Pts',(9.83535463323902,53.6900000000031,-16.6828664420039));
#2209=CARTESIAN_POINT('Ctrl Pts',(5.25080415405361,53.6900000000031,-18.6146020941241));
#2210=CARTESIAN_POINT('Ctrl Pts',(2.78285352049562,53.6900000000048,-19.1359500363861));
#2211=CARTESIAN_POINT('Ctrl Pts',(-2.38198372425094,53.6900000000048,-19.2302361855073));
#2212=CARTESIAN_POINT('Ctrl Pts',(-4.53043824152593,53.690000000002,-18.7153796545325));
#2213=CARTESIAN_POINT('Ctrl Pts',(-7.93414862963785,53.690000000002,-17.6036865558292));
#2214=CARTESIAN_POINT('Ctrl Pts',(-9.75492861731459,53.69,-16.664396668538));
#2215=CARTESIAN_POINT('Ctrl Pts',(-11.3942726118372,53.69,-15.4710924940094));
#2216=CARTESIAN_POINT('',(19.3662155659277,52.9999999944206,-3.82458240409061E-5));
#2217=CARTESIAN_POINT('Ctrl Pts',(18.8691931644387,53.,4.61347746532919));
#2218=CARTESIAN_POINT('Ctrl Pts',(18.8691931644387,53.9936,4.61347746532919));
#2219=CARTESIAN_POINT('Ctrl Pts',(19.2147601040016,53.,3.1024161091283));
#2220=CARTESIAN_POINT('Ctrl Pts',(19.2147601040016,53.9936,3.1024161091283));
#2221=CARTESIAN_POINT('Ctrl Pts',(19.3841957009425,53.,1.55083593651401));
#2222=CARTESIAN_POINT('Ctrl Pts',(19.3841957009425,53.9936,1.55083593651401));
#2223=CARTESIAN_POINT('Ctrl Pts',(19.3662155639045,53.,-3.82458005777412E-5));
#2224=CARTESIAN_POINT('Ctrl Pts',(19.3662155639045,53.9936,-3.82458005777412E-5));
#2225=CARTESIAN_POINT('Origin',(3.97576026769703,52.9999774516261,1.44844395319103));
#2226=CARTESIAN_POINT('Origin',(3.96628043229341,53.69,1.44765469670826));
#2227=CARTESIAN_POINT('Origin',(0.,53.,0.));
#2228=CARTESIAN_POINT('',(-6.44815217813898,53.69,18.3235356437441));
#2229=CARTESIAN_POINT('',(-16.0055907617229,53.3985407440976,11.0068955121106));
#2230=CARTESIAN_POINT('Ctrl Pts',(-6.44815217813899,53.69,18.3235356437441));
#2231=CARTESIAN_POINT('Ctrl Pts',(-8.37640447868097,53.651855358833,17.6449731373871));
#2232=CARTESIAN_POINT('Ctrl Pts',(-10.1855568493112,53.607296157078,16.6662212222269));
#2233=CARTESIAN_POINT('Ctrl Pts',(-13.4313610909973,53.5126316608631,14.1812047159931));
#2234=CARTESIAN_POINT('Ctrl Pts',(-14.8477515237571,53.4572761222213,12.6905496634157));
#2235=CARTESIAN_POINT('Ctrl Pts',(-16.0055712080237,53.3972097032219,11.006921245511));
#2236=CARTESIAN_POINT('',(-19.3562295533155,53.69,-1.63309597983562));
#2237=CARTESIAN_POINT('Origin',(0.,53.69,0.));
#2238=CARTESIAN_POINT('',(-19.3562295533155,53.,-1.63309597983562));
#2239=CARTESIAN_POINT('',(-19.3562295533155,53.,-1.63309597983562));
#2240=CARTESIAN_POINT('',(-19.4249999899064,53.0482367680889,5.04606653242411E-6));
#2241=CARTESIAN_POINT('Ctrl Pts',(-19.4249999999993,53.0482367779205,5.04577024537656E-6));
#2242=CARTESIAN_POINT('Ctrl Pts',(-19.4250000707865,53.0400249694135,-0.272508609821037));
#2243=CARTESIAN_POINT('Ctrl Pts',(-19.419265792833,53.0319002271291,-0.544984031756483));
#2244=CARTESIAN_POINT('Ctrl Pts',(-19.3963345965539,53.0158242499453,-1.08953926792224));
#2245=CARTESIAN_POINT('Ctrl Pts',(-19.3791411222036,53.0078754302925,-1.36153717845402));
#2246=CARTESIAN_POINT('Ctrl Pts',(-19.3562295533155,53.,-1.63309597983558));
#2247=CARTESIAN_POINT('Ctrl Pts',(-16.0055938553474,53.3985426771876,11.0068883131276));
#2248=CARTESIAN_POINT('Ctrl Pts',(-16.275990593746,53.3836748563129,10.6136926840362));
#2249=CARTESIAN_POINT('Ctrl Pts',(-16.53180949058,53.3688323398771,10.2106624244827));
#2250=CARTESIAN_POINT('Ctrl Pts',(-16.9074039617105,53.346010262944,9.5677483219759));
#2251=CARTESIAN_POINT('Ctrl Pts',(-17.0374987650431,53.3378825002037,9.33411779368721));
#2252=CARTESIAN_POINT('Ctrl Pts',(-17.3321368487414,53.318950876904,8.77829628308051));
#2253=CARTESIAN_POINT('Ctrl Pts',(-17.4925856112113,53.3082199089224,8.45404686635319));
#2254=CARTESIAN_POINT('Ctrl Pts',(-17.9971878999315,53.2729188047171,7.35834258405045));
#2255=CARTESIAN_POINT('Ctrl Pts',(-18.3000686573085,53.2491323149702,6.56897695551231));
#2256=CARTESIAN_POINT('Ctrl Pts',(-18.6781915025386,53.2129632637333,5.35170358895997));
#2257=CARTESIAN_POINT('Ctrl Pts',(-18.7920899239196,53.2007009993293,4.9368930631186));
#2258=CARTESIAN_POINT('Ctrl Pts',(-18.9407976871167,53.1819694619484,4.31515784816048));
#2259=CARTESIAN_POINT('Ctrl Pts',(-18.9861761572881,53.175749850989,4.1109022842504));
#2260=CARTESIAN_POINT('Ctrl Pts',(-19.0726034652647,53.1627814356198,3.68986194911806));
#2261=CARTESIAN_POINT('Ctrl Pts',(-19.1132746471622,53.1560348562141,3.47304111459592));
#2262=CARTESIAN_POINT('Ctrl Pts',(-19.3330827772524,53.115614876989,2.18006626931721));
#2263=CARTESIAN_POINT('Ctrl Pts',(-19.4249997165928,53.0811139139126,1.09105198225982));
#2264=CARTESIAN_POINT('Ctrl Pts',(-19.4249999999993,53.0482367779205,5.04577023663355E-6));
#2265=CARTESIAN_POINT('Ctrl Pts',(-11.3969943142567,53.,-15.4748315293798));
#2266=CARTESIAN_POINT('Ctrl Pts',(-11.3969943142567,53.9936000000572,-15.4748315293798));
#2267=CARTESIAN_POINT('Ctrl Pts',(-12.2688848460892,53.,-14.8409217254583));
#2268=CARTESIAN_POINT('Ctrl Pts',(-12.2688848460892,53.9936000000572,-14.8409217254583));
#2269=CARTESIAN_POINT('Ctrl Pts',(-13.0885352917623,53.0000000000203,-14.1353761036032));
#2270=CARTESIAN_POINT('Ctrl Pts',(-13.0885352917623,53.9936000000775,-14.1353761036032));
#2271=CARTESIAN_POINT('Ctrl Pts',(-15.5548552471167,53.0000000000203,-11.6217230551679));
#2272=CARTESIAN_POINT('Ctrl Pts',(-15.5548552471167,53.9936000000775,-11.6217230551679));
#2273=CARTESIAN_POINT('Ctrl Pts',(-16.9309872020488,53.0000000000217,-9.55051950801934));
#2274=CARTESIAN_POINT('Ctrl Pts',(-16.9309872020488,53.9936000000789,-9.55051950801934));
#2275=CARTESIAN_POINT('Ctrl Pts',(-18.7920410803675,53.0000000000217,-5.1870571013313));
#2276=CARTESIAN_POINT('Ctrl Pts',(-18.7920410803675,53.9936000000789,-5.1870571013313));
#2277=CARTESIAN_POINT('Ctrl Pts',(-19.1883149414989,53.,-3.23244896518583));
#2278=CARTESIAN_POINT('Ctrl Pts',(-19.1883149414989,53.9936000000572,-3.23244896518583));
#2279=CARTESIAN_POINT('Ctrl Pts',(-19.3562295533155,53.,-1.63309597983563));
#2280=CARTESIAN_POINT('Ctrl Pts',(-19.3562295533155,53.9936000000572,-1.63309597983563));
#2281=CARTESIAN_POINT('Ctrl Pts',(-19.3562295533155,53.,-1.63309597983563));
#2282=CARTESIAN_POINT('Ctrl Pts',(-19.1883149414989,53.,-3.23244896518583));
#2283=CARTESIAN_POINT('Ctrl Pts',(-18.7920410803675,53.0000000000217,-5.1870571013313));
#2284=CARTESIAN_POINT('Ctrl Pts',(-16.9309872020488,53.0000000000217,-9.55051950801934));
#2285=CARTESIAN_POINT('Ctrl Pts',(-15.5548552471167,53.0000000000203,-11.6217230551679));
#2286=CARTESIAN_POINT('Ctrl Pts',(-13.0885352917623,53.0000000000203,-14.1353761036032));
#2287=CARTESIAN_POINT('Ctrl Pts',(-12.2688848460892,53.,-14.8409217254583));
#2288=CARTESIAN_POINT('Ctrl Pts',(-11.3969943142567,53.,-15.4748315293798));
#2289=CARTESIAN_POINT('Ctrl Pts',(-11.3969943142567,53.69,-15.4748315293798));
#2290=CARTESIAN_POINT('Ctrl Pts',(-12.2688848460892,53.69,-14.8409217254583));
#2291=CARTESIAN_POINT('Ctrl Pts',(-13.0885352917623,53.6900000000203,-14.1353761036032));
#2292=CARTESIAN_POINT('Ctrl Pts',(-15.5548552471167,53.6900000000203,-11.6217230551679));
#2293=CARTESIAN_POINT('Ctrl Pts',(-16.9309872020488,53.6900000000217,-9.55051950801934));
#2294=CARTESIAN_POINT('Ctrl Pts',(-18.7920410803675,53.6900000000217,-5.1870571013313));
#2295=CARTESIAN_POINT('Ctrl Pts',(-19.1883149414989,53.69,-3.23244896518583));
#2296=CARTESIAN_POINT('Ctrl Pts',(-19.3562295533155,53.69,-1.63309597983563));
#2297=CARTESIAN_POINT('Origin',(0.,53.69,0.));
#2298=CARTESIAN_POINT('Origin',(0.,53.69,0.));
#2299=CARTESIAN_POINT('',(18.826,53.69,2.13537203442582E-15));
#2300=CARTESIAN_POINT('Origin',(-1.11022302462516E-15,53.69,4.44089209850063E-15));
#2301=CARTESIAN_POINT('Origin',(-1.11022302462516E-15,53.,4.44089209850063E-15));
#2302=CARTESIAN_POINT('',(-2.14633819946317E-15,53.,-17.5261814341697));
#2303=CARTESIAN_POINT('',(17.5261814341697,53.,2.29455389903746E-15));
#2304=CARTESIAN_POINT('Origin',(0.,53.,0.));
#2305=CARTESIAN_POINT('Origin',(0.,53.,0.));
#2306=CARTESIAN_POINT('',(17.5261814341697,53.,2.29455389903746E-15));
#2307=CARTESIAN_POINT('Origin',(-1.11022302462516E-15,53.,4.44089209850063E-15));
#2308=CARTESIAN_POINT('',(18.826,53.,2.13537203442582E-15));
#2309=CARTESIAN_POINT('Origin',(0.,64.,0.));
#2310=CARTESIAN_POINT('',(-6.43770150288198,53.6902066351385,18.3272099449846));
#2311=CARTESIAN_POINT('',(-6.43770216317037,53.690206622083,18.3272097128371));
#2312=CARTESIAN_POINT('',(-1.00783006237949,53.7248090918321,19.3983413342348));
#2313=CARTESIAN_POINT('Ctrl Pts',(-1.00785658644905,53.7245750335768,19.3988363079117));
#2314=CARTESIAN_POINT('Ctrl Pts',(-1.93265064600617,53.724646920196,19.3507891070776));
#2315=CARTESIAN_POINT('Ctrl Pts',(-2.85275564377385,53.7245560126031,19.2366746481272));
#2316=CARTESIAN_POINT('Ctrl Pts',(-4.32503063016559,53.7180104477726,18.9461112181577));
#2317=CARTESIAN_POINT('Ctrl Pts',(-4.88377780100631,53.7138993175694,18.8098324204598));
#2318=CARTESIAN_POINT('Ctrl Pts',(-5.7727443649569,53.7023232270773,18.5507229620992));
#2319=CARTESIAN_POINT('Ctrl Pts',(-6.10666163259426,53.6966423514027,18.4434925686621));
#2320=CARTESIAN_POINT('Ctrl Pts',(-6.43770201507321,53.6902360540788,18.3272097648584));
#2321=CARTESIAN_POINT('Ctrl Pts',(4.49578616764858,53.69,18.8975800496989));
#2322=CARTESIAN_POINT('Ctrl Pts',(3.59647157835064,53.7062535064854,19.1115294591099));
#2323=CARTESIAN_POINT('Ctrl Pts',(2.68282461162013,53.7153208062273,19.2610506786599));
#2324=CARTESIAN_POINT('Ctrl Pts',(0.841127690089899,53.7257248113964,19.4287963121878));
#2325=CARTESIAN_POINT('Ctrl Pts',(-0.0844808192928399,53.7267601349022,
19.4468098190514));
#2326=CARTESIAN_POINT('Ctrl Pts',(-1.0078565227471,53.7267426534179,19.3988363112212));
#2327=CARTESIAN_POINT('Ctrl Pts',(2.35308711660641,55.6631561682667,19.4810141131675));
#2328=CARTESIAN_POINT('Ctrl Pts',(-0.836177570637163,55.5686013384883,19.86624137102));
#2329=CARTESIAN_POINT('Ctrl Pts',(-7.40437233443277,55.3794916789315,19.040577712698));
#2330=CARTESIAN_POINT('Ctrl Pts',(-15.5097781103957,55.0958271895964,13.2964668168065));
#2331=CARTESIAN_POINT('Ctrl Pts',(-19.9471456815097,54.8121627002612,4.41072023820918));
#2332=CARTESIAN_POINT('Ctrl Pts',(-19.6697430247666,54.5284982109261,-5.51852151147492));
#2333=CARTESIAN_POINT('Ctrl Pts',(-14.7420297594324,54.2448337215909,-14.1427836181502));
#2334=CARTESIAN_POINT('Ctrl Pts',(-6.32948010341479,53.9611692322558,-19.4238840093808));
#2335=CARTESIAN_POINT('Ctrl Pts',(3.57945598289861,53.6775047429206,-20.1130676885921));
#2336=CARTESIAN_POINT('Ctrl Pts',(12.6421595856548,53.3938402535855,-16.0475619479634));
#2337=CARTESIAN_POINT('Ctrl Pts',(18.716273712003,53.1101757642503,-8.18837881994133));
#2338=CARTESIAN_POINT('Ctrl Pts',(20.3658389755175,52.8265112749152,1.60652866949811));
#2339=CARTESIAN_POINT('Ctrl Pts',(17.2009151616198,52.54284678558,11.0216583145532));
#2340=CARTESIAN_POINT('Ctrl Pts',(9.96968294609888,52.2591822962449,17.8312589283967));
#2341=CARTESIAN_POINT('Ctrl Pts',(0.381613941123223,51.9755178069097,20.4255421529369));
#2342=CARTESIAN_POINT('Ctrl Pts',(-9.29666955748432,51.6918533175746,18.1912156516937));
#2343=CARTESIAN_POINT('Ctrl Pts',(-16.7772150983034,51.4081888282394,11.6564765993009));
#2344=CARTESIAN_POINT('Ctrl Pts',(-20.2916183484425,51.1245243389043,2.36614013857206));
#2345=CARTESIAN_POINT('Ctrl Pts',(-19.0090722426265,50.8408598495692,-7.48355299426692));
#2346=CARTESIAN_POINT('Ctrl Pts',(-13.2327714994836,50.557195360234,-15.5641303109225));
#2347=CARTESIAN_POINT('Ctrl Pts',(-4.3282365833005,50.2735308708989,-19.96533900255));
#2348=CARTESIAN_POINT('Ctrl Pts',(5.59949572763116,49.9898663815637,-19.646731056189));
#2349=CARTESIAN_POINT('Ctrl Pts',(14.2035043067966,49.7062018922286,-14.683625538629));
#2350=CARTESIAN_POINT('Ctrl Pts',(19.4497969873469,49.4225374028934,-6.24930321681794));
#2351=CARTESIAN_POINT('Ctrl Pts',(20.0981474222916,49.1388729135583,3.66235767703155));
#2352=CARTESIAN_POINT('Ctrl Pts',(15.9952852251765,48.8552084242231,12.7082352871608));
#2353=CARTESIAN_POINT('Ctrl Pts',(8.11112918050874,48.571543934888,18.7498793855759));
#2354=CARTESIAN_POINT('Ctrl Pts',(-1.69050207272523,48.2878794455528,20.35904212617));
#2355=CARTESIAN_POINT('Ctrl Pts',(-11.0924977459054,48.0042149562177,17.1553165902359));
#2356=CARTESIAN_POINT('Ctrl Pts',(-17.8722211123635,47.7205504668825,9.89606518091128));
#2357=CARTESIAN_POINT('Ctrl Pts',(-20.4269419990139,47.4368859775474,0.297378753067758));
#2358=CARTESIAN_POINT('Ctrl Pts',(-18.1527230433581,47.1532214882123,-9.37160816856904));
#2359=CARTESIAN_POINT('Ctrl Pts',(-11.5871908037557,46.8695569988771,-16.8251419854719));
#2360=CARTESIAN_POINT('Ctrl Pts',(-2.28244055807874,46.585892509542,-20.3012033794262));
#2361=CARTESIAN_POINT('Ctrl Pts',(7.56187983711918,46.3022280202068,-18.9780496069259));
#2362=CARTESIAN_POINT('Ctrl Pts',(15.618567857874,46.0185635308717,-13.1684749163659));
#2363=CARTESIAN_POINT('Ctrl Pts',(19.9830182146419,45.7348990415365,-4.24586582304055));
#2364=CARTESIAN_POINT('Ctrl Pts',(19.6234725454198,45.4512345522014,5.6804681860849));
#2365=CARTESIAN_POINT('Ctrl Pts',(14.6249276356951,45.1675700628662,14.2639365255409));
#2366=CARTESIAN_POINT('Ctrl Pts',(6.1690421336071,44.8839055735311,19.4754027611177));
#2367=CARTESIAN_POINT('Ctrl Pts',(-3.74520817655413,44.6002410841959,20.082873531152));
#2368=CARTESIAN_POINT('Ctrl Pts',(-12.7740893021154,44.3165765948608,15.9427424258048));
#2369=CARTESIAN_POINT('Ctrl Pts',(-18.7831689917446,44.0329121055256,8.03373861794982));
#2370=CARTESIAN_POINT('Ctrl Pts',(-20.351897643337,43.7492476161905,-1.77444522854548));
#2371=CARTESIAN_POINT('Ctrl Pts',(-17.1094269777999,43.4655831268553,-11.163149288857));
#2372=CARTESIAN_POINT('Ctrl Pts',(-9.82227876746288,43.1819186375202,-17.9128789804492));
#2373=CARTESIAN_POINT('Ctrl Pts',(-0.213138685564806,42.898254148185,-20.4279946508386));
#2374=CARTESIAN_POINT('Ctrl Pts',(9.44638749380751,42.6145896588499,-18.1139216314637));
#2375=CARTESIAN_POINT('Ctrl Pts',(16.8727826965986,42.3309251695147,-11.5177080023473));
#2376=CARTESIAN_POINT('Ctrl Pts',(20.3104431872471,42.0472606801796,-2.19870213798534));
#2377=CARTESIAN_POINT('Ctrl Pts',(18.9467042160094,41.7635961908444,7.64007806930176));
#2378=CARTESIAN_POINT('Ctrl Pts',(13.1039543936255,41.4799317015093,15.6727397988915));
#2379=CARTESIAN_POINT('Ctrl Pts',(4.16342285401973,41.1962672121741,20.0003575891181));
#2380=CARTESIAN_POINT('Ctrl Pts',(-5.76134404010869,40.912602722839,19.5998803161013));
#2381=CARTESIAN_POINT('Ctrl Pts',(-14.3241261700974,40.6289382335039,14.5659810180111));
#2382=CARTESIAN_POINT('Ctrl Pts',(-19.5006773325508,40.3452737441687,6.08867613901365));
#2383=CARTESIAN_POINT('Ctrl Pts',(-20.0672581074617,40.0616092548336,-3.82799498463215));
#2384=CARTESIAN_POINT('Ctrl Pts',(-15.8899285013867,39.7779447654984,-12.8397260786543));
#2385=CARTESIAN_POINT('Ctrl Pts',(-7.95621143231152,39.4942802761632,-18.8161391682379));
#2386=CARTESIAN_POINT('Ctrl Pts',(1.85835820784766,39.2106157868282,-20.3444070526613));
#2387=CARTESIAN_POINT('Ctrl Pts',(11.2336109894543,38.926951297493,-17.0632463996203));
#2388=CARTESIAN_POINT('Ctrl Pts',(17.9532322189983,38.6432868081578,-9.74832531460192));
#2389=CARTESIAN_POINT('Ctrl Pts',(20.4286999009559,38.3596223188227,-0.12889499355195));
#2390=CARTESIAN_POINT('Ctrl Pts',(18.0748121707474,38.0759578294876,9.52100617250831));
#2391=CARTESIAN_POINT('Ctrl Pts',(11.4480293296981,37.7922933401524,16.9201364657096));
#2392=CARTESIAN_POINT('Ctrl Pts',(2.11492632471884,37.5086288508173,20.3193375935092));
#2393=CARTESIAN_POINT('Ctrl Pts',(-7.71814636969478,37.2249643614821,18.9150366117471));
#2394=CARTESIAN_POINT('Ctrl Pts',(-15.726645213299,36.941299872147,13.0392110278167));
#2395=CARTESIAN_POINT('Ctrl Pts',(-20.017356820919,36.6576353828118,4.08090907120032));
#2396=CARTESIAN_POINT('Ctrl Pts',(-19.5759547942569,36.3739708934767,-5.84212189597385));
#2397=CARTESIAN_POINT('Ctrl Pts',(-14.5067866363524,36.0903064041415,-14.3840722555241));
#2398=CARTESIAN_POINT('Ctrl Pts',(-6.00820670381315,35.8066419148064,-19.5256201937797));
#2399=CARTESIAN_POINT('Ctrl Pts',(3.91071690116573,35.5229774254712,-20.0513015727259));
#2400=CARTESIAN_POINT('Ctrl Pts',(12.9051440864865,35.2393129361361,-15.836844039274));
#2401=CARTESIAN_POINT('Ctrl Pts',(18.8487901790361,34.9556484468009,-7.87854956109791));
#2402=CARTESIAN_POINT('Ctrl Pts',(20.3365688392524,34.6719839574659,1.94224081642136));
#2403=CARTESIAN_POINT('Ctrl Pts',(17.0167789114055,34.3883194681306,11.3038791944104));
#2404=CARTESIAN_POINT('Ctrl Pts',(9.67419956761905,34.1046549787955,17.9932850304986));
#2405=CARTESIAN_POINT('Ctrl Pts',(0.0446620780017708,33.8209904894603,20.4290480022488));
#2406=CARTESIAN_POINT('Ctrl Pts',(-9.59548876001614,33.5373260001252,18.0354147123321));
#2407=CARTESIAN_POINT('Ctrl Pts',(-16.9671510611812,33.2536615107901,11.3781173646993));
#2408=CARTESIAN_POINT('Ctrl Pts',(-20.327988873431,32.9699970214549,2.03119144706522));
#2409=CARTESIAN_POINT('Ctrl Pts',(-18.882843118214,32.6863325321198,-7.79623688916886));
#2410=CARTESIAN_POINT('Ctrl Pts',(-12.974655776204,32.4026680427846,-15.7799732044501));
#2411=CARTESIAN_POINT('Ctrl Pts',(-3.99747079481186,32.1190035534495,-20.0346838394028));
#2412=CARTESIAN_POINT('Ctrl Pts',(2.61450742368379,31.9298938938927,-19.7111920003019));
#2413=CARTESIAN_POINT('Ctrl Pts',(5.68898199535994,31.8353390641143,-18.7798406199905));
#2414=CARTESIAN_POINT('Ctrl Pts',(2.35247451361281,55.6585629685637,19.4759424235221));
#2415=CARTESIAN_POINT('Ctrl Pts',(-0.835954044174774,55.5640081387853,19.8610686863525));
#2416=CARTESIAN_POINT('Ctrl Pts',(-7.4024480296698,55.3748984792284,19.0356203314463));
#2417=CARTESIAN_POINT('Ctrl Pts',(-15.5057382293109,55.0912339898934,13.2930048013961));
#2418=CARTESIAN_POINT('Ctrl Pts',(-19.9419529445085,54.8075695005581,4.40957186878231));
#2419=CARTESIAN_POINT('Ctrl Pts',(-19.6646212768537,54.5239050112231,-5.51708469180273));
#2420=CARTESIAN_POINT('Ctrl Pts',(-14.7381916416059,54.2402405218879,-14.1391013081035));
#2421=CARTESIAN_POINT('Ctrl Pts',(-6.32783201705067,53.9565760325528,-19.4188266920463));
#2422=CARTESIAN_POINT('Ctrl Pts',(3.578523961509,53.6729115432176,-20.1078309249584));
#2423=CARTESIAN_POINT('Ctrl Pts',(12.6388680217749,53.3892470538825,-16.043383707438));
#2424=CARTESIAN_POINT('Ctrl Pts',(18.7114006150979,53.1055825645473,-8.18624684292945));
#2425=CARTESIAN_POINT('Ctrl Pts',(20.3605364075023,52.8219180752122,1.60611038358585));
#2426=CARTESIAN_POINT('Ctrl Pts',(17.1964366226151,52.5382535858769,11.0187886481856));
#2427=CARTESIAN_POINT('Ctrl Pts',(9.96708718002274,52.2545890965418,17.8266162724855));
#2428=CARTESIAN_POINT('Ctrl Pts',(0.381514580940291,51.9709246072066,20.4202240336472));
#2429=CARTESIAN_POINT('Ctrl Pts',(-9.29424901920701,51.6872601178715,18.1864792752938));
#2430=CARTESIAN_POINT('Ctrl Pts',(-16.7728468799808,51.4035956285364,11.6534416476308));
#2431=CARTESIAN_POINT('Ctrl Pts',(-20.2863350982357,51.1199311392012,2.36552407582162));
#2432=CARTESIAN_POINT('Ctrl Pts',(-19.0041229241428,50.8362666498662,-7.48160453054787));
#2433=CARTESIAN_POINT('Ctrl Pts',(-13.2293261339785,50.552602160531,-15.5600779385785));
#2434=CARTESIAN_POINT('Ctrl Pts',(-4.32710965711362,50.2689376711959,-19.9601407045388));
#2435=CARTESIAN_POINT('Ctrl Pts',(5.59803780861646,49.9852731818607,-19.641615712896));
#2436=CARTESIAN_POINT('Ctrl Pts',(14.1998061953725,49.7016086925256,-14.6798024199021));
#2437=CARTESIAN_POINT('Ctrl Pts',(19.4447329190163,49.4179442031904,-6.24767610993663));
#2438=CARTESIAN_POINT('Ctrl Pts',(20.0929145454661,49.1342797138553,3.6614041231438));
#2439=CARTESIAN_POINT('Ctrl Pts',(15.9911205946964,48.8506152245201,12.7049264931452));
#2440=CARTESIAN_POINT('Ctrl Pts',(8.10901731720995,48.566950735185,18.7449975520795));
#2441=CARTESIAN_POINT('Ctrl Pts',(-1.69006192324604,48.2832862458497,20.3537413212014));
#2442=CARTESIAN_POINT('Ctrl Pts',(-11.0896096352173,47.9996217565146,17.1508499268804));
#2443=CARTESIAN_POINT('Ctrl Pts',(-17.8675677913534,47.7159572671794,9.89348858073751));
#2444=CARTESIAN_POINT('Ctrl Pts',(-20.4216235152184,47.4322927778444,0.297301325713269));
#2445=CARTESIAN_POINT('Ctrl Pts',(-18.1479966891463,47.1486282885093,-9.36916811923689));
#2446=CARTESIAN_POINT('Ctrl Pts',(-11.5841738917515,46.8649637991741,-16.8207612883998));
#2447=CARTESIAN_POINT('Ctrl Pts',(-2.2818462878682,46.581299309839,-20.2959176337082));
#2448=CARTESIAN_POINT('Ctrl Pts',(7.55991097974546,46.2976348205038,-18.9731083656324));
#2449=CARTESIAN_POINT('Ctrl Pts',(15.6145013118357,46.0139703311687,-13.16504629154));
#2450=CARTESIAN_POINT('Ctrl Pts',(19.9778153135633,45.7303058418335,-4.24476034339613));
#2451=CARTESIAN_POINT('Ctrl Pts',(19.6183632578549,45.4466413524984,5.67898918457795));
#2452=CARTESIAN_POINT('Ctrl Pts',(14.621119799914,45.1629768631631,14.2602226796174));
#2453=CARTESIAN_POINT('Ctrl Pts',(6.1674359239932,44.8793123738281,19.4703320259092));
#2454=CARTESIAN_POINT('Ctrl Pts',(-3.74423305120258,44.5956478844928,20.0776446311312));
#2455=CARTESIAN_POINT('Ctrl Pts',(-12.7707633619448,44.3119833951578,15.9385914756894));
#2456=CARTESIAN_POINT('Ctrl Pts',(-18.7782784907623,44.0283189058226,8.03164690453235));
#2457=CARTESIAN_POINT('Ctrl Pts',(-20.3465986985498,43.7446544164875,-1.77398322311195));
#2458=CARTESIAN_POINT('Ctrl Pts',(-17.1049722625451,43.4609899271523,-11.1602427829002));
#2459=CARTESIAN_POINT('Ctrl Pts',(-9.81972137877189,43.1773254378172,-17.9082150735074));
#2460=CARTESIAN_POINT('Ctrl Pts',(-0.213083191470515,42.893660948482,-20.4226758929682));
#2461=CARTESIAN_POINT('Ctrl Pts',(9.443927974472,42.6099964591469,-18.1092053798253));
#2462=CARTESIAN_POINT('Ctrl Pts',(16.868389595499,42.3263319698117,-11.5147091813111));
#2463=CARTESIAN_POINT('Ctrl Pts',(20.3051550357961,42.0426674804766,-2.19812967042301));
#2464=CARTESIAN_POINT('Ctrl Pts',(18.941771135994,41.7590029911413,7.63808885175711));
#2465=CARTESIAN_POINT('Ctrl Pts',(13.1005425677583,41.4753385018062,15.6686591483147));
#2466=CARTESIAN_POINT('Ctrl Pts',(4.16233883973193,41.191674012471,19.9951501734537));
#2467=CARTESIAN_POINT('Ctrl Pts',(-5.75984398126879,40.9080095231359,19.5947771711538));
#2468=CARTESIAN_POINT('Ctrl Pts',(-14.3203966528292,40.6243450338009,14.5621885299326));
#2469=CARTESIAN_POINT('Ctrl Pts',(-19.4956000167,40.3406805444657,6.08709085398259));
#2470=CARTESIAN_POINT('Ctrl Pts',(-20.0620332731684,40.0570160551306,-3.82699830439993));
#2471=CARTESIAN_POINT('Ctrl Pts',(-15.8857913022283,39.7733515657954,-12.8363830488904));
#2472=CARTESIAN_POINT('Ctrl Pts',(-7.95413990434726,39.4896870764602,-18.8112400829384));
#2473=CARTESIAN_POINT('Ctrl Pts',(1.85787435431672,39.2060225871252,-20.3391100581702));
#2474=CARTESIAN_POINT('Ctrl Pts',(11.2306861376571,38.92235809779,-17.0588037082239));
#2475=CARTESIAN_POINT('Ctrl Pts',(17.9485578054405,38.6386936084548,-9.74578718088502));
#2476=CARTESIAN_POINT('Ctrl Pts',(20.4233809594614,38.3550291191197,-0.128861433661739));
#2477=CARTESIAN_POINT('Ctrl Pts',(18.0701061018895,38.0713646297846,9.51852722499672));
#2478=CARTESIAN_POINT('Ctrl Pts',(11.4450486506248,37.7877001404493,16.9157310352918));
#2479=CARTESIAN_POINT('Ctrl Pts',(2.11437566954724,37.5040356511143,20.3140471262575));
#2480=CARTESIAN_POINT('Ctrl Pts',(-7.71613682582219,37.2203711617791,18.9101117769003));
#2481=CARTESIAN_POINT('Ctrl Pts',(-15.7225505275519,36.9367066724439,13.0358160589347));
#2482=CARTESIAN_POINT('Ctrl Pts',(-20.0121449792825,36.6530421831088,4.07984654069534));
#2483=CARTESIAN_POINT('Ctrl Pts',(-19.570857878601,36.3693776937737,-5.84060080529386));
#2484=CARTESIAN_POINT('Ctrl Pts',(-14.5030095606927,36.0857132044385,-14.3803271303707));
#2485=CARTESIAN_POINT('Ctrl Pts',(-6.00664236988544,35.8020487151034,-19.5205363835633));
#2486=CARTESIAN_POINT('Ctrl Pts',(3.90969868212814,35.5183842257682,-20.0460808931517));
#2487=CARTESIAN_POINT('Ctrl Pts',(12.9017840257226,35.2347197364331,-15.8327206611571));
#2488=CARTESIAN_POINT('Ctrl Pts',(18.8438825892667,34.9510552470979,-7.87649825435995));
#2489=CARTESIAN_POINT('Ctrl Pts',(20.3312738920437,34.6673907577629,1.94173512410548));
#2490=CARTESIAN_POINT('Ctrl Pts',(17.0123483056708,34.3837262684276,11.3009360443548));
#2491=CARTESIAN_POINT('Ctrl Pts',(9.67168075942046,34.1000617790925,17.988600194117));
#2492=CARTESIAN_POINT('Ctrl Pts',(0.0446503983630494,33.8163972897572,20.4237289590255));
#2493=CARTESIAN_POINT('Ctrl Pts',(-9.59299031791114,33.5327328004222,18.0307189233321));
#2494=CARTESIAN_POINT('Ctrl Pts',(-16.9627335925823,33.2490683110871,11.375154844335));
#2495=CARTESIAN_POINT('Ctrl Pts',(-20.3226957496675,32.9654038217519,2.03066268125984));
#2496=CARTESIAN_POINT('Ctrl Pts',(-18.8779274714526,32.6817393324168,-7.79420718800329));
#2497=CARTESIAN_POINT('Ctrl Pts',(-12.9712759915485,32.3980748430816,-15.7758642817733));
#2498=CARTESIAN_POINT('Ctrl Pts',(-3.99643345408108,32.1144103537465,-20.0294682376252));
#2499=CARTESIAN_POINT('Ctrl Pts',(2.61383238833494,31.9253006941897,-19.7060586818794));
#2500=CARTESIAN_POINT('Ctrl Pts',(5.68750092507729,31.8307458644113,-18.7749514739398));
#2501=CARTESIAN_POINT('Ctrl Pts',(2.35186191061921,55.6539697688606,19.4708707338767));
#2502=CARTESIAN_POINT('Ctrl Pts',(-0.835730517712384,55.5594149390822,19.855896001685));
#2503=CARTESIAN_POINT('Ctrl Pts',(-7.40052372490683,55.3703052795254,19.0306629501947));
#2504=CARTESIAN_POINT('Ctrl Pts',(-15.5016983482262,55.0866407901903,13.2895427859857));
#2505=CARTESIAN_POINT('Ctrl Pts',(-19.9367602075072,54.8029763008551,4.40842349935545));
#2506=CARTESIAN_POINT('Ctrl Pts',(-19.6594995289409,54.51931181152,-5.51564787213054));
#2507=CARTESIAN_POINT('Ctrl Pts',(-14.7343535237793,54.2356473221848,-14.1354189980568));
#2508=CARTESIAN_POINT('Ctrl Pts',(-6.32618393068655,53.9519828328497,-19.4137693747118));
#2509=CARTESIAN_POINT('Ctrl Pts',(3.5775919401194,53.6683183435145,-20.1025941613248));
#2510=CARTESIAN_POINT('Ctrl Pts',(12.6355764578951,53.3846538541794,-16.0392054669125));
#2511=CARTESIAN_POINT('Ctrl Pts',(18.7065275181928,53.1009893648442,-8.18411486591757));
#2512=CARTESIAN_POINT('Ctrl Pts',(20.355233839487,52.8173248755091,1.60569209767359));
#2513=CARTESIAN_POINT('Ctrl Pts',(17.1919580836104,52.5336603861739,11.015918981818));
#2514=CARTESIAN_POINT('Ctrl Pts',(9.9644914139466,52.2499958968388,17.8219736165744));
#2515=CARTESIAN_POINT('Ctrl Pts',(0.381415220757358,51.9663314075036,20.4149059143575));
#2516=CARTESIAN_POINT('Ctrl Pts',(-9.29182848092971,51.6826669181685,18.181742898894));
#2517=CARTESIAN_POINT('Ctrl Pts',(-16.7684786616583,51.3990024288333,11.6504066959607));
#2518=CARTESIAN_POINT('Ctrl Pts',(-20.2810518480289,51.1153379394982,2.36490801307118));
#2519=CARTESIAN_POINT('Ctrl Pts',(-18.9991736056591,50.8316734501631,-7.47965606682882));
#2520=CARTESIAN_POINT('Ctrl Pts',(-13.2258807684735,50.5480089608279,-15.5560255662346));
#2521=CARTESIAN_POINT('Ctrl Pts',(-4.32598273092673,50.2643444714928,-19.9549424065277));
#2522=CARTESIAN_POINT('Ctrl Pts',(5.59657988960176,49.9806799821576,-19.636500369603));
#2523=CARTESIAN_POINT('Ctrl Pts',(14.1961080839485,49.6970154928225,-14.6759793011752));
#2524=CARTESIAN_POINT('Ctrl Pts',(19.4396688506857,49.4133510034873,-6.24604900305533));
#2525=CARTESIAN_POINT('Ctrl Pts',(20.0876816686406,49.1296865141522,3.66045056925605));
#2526=CARTESIAN_POINT('Ctrl Pts',(15.9869559642162,48.846022024817,12.7016176991295));
#2527=CARTESIAN_POINT('Ctrl Pts',(8.10690545391116,48.5623575354819,18.7401157185831));
#2528=CARTESIAN_POINT('Ctrl Pts',(-1.68962177376686,48.2786930461467,20.3484405162329));
#2529=CARTESIAN_POINT('Ctrl Pts',(-11.0867215245292,47.9950285568116,17.1463832635249));
#2530=CARTESIAN_POINT('Ctrl Pts',(-17.8629144703433,47.7113640674764,9.89091198056374));
#2531=CARTESIAN_POINT('Ctrl Pts',(-20.4163050314229,47.4276995781413,0.297223898358779));
#2532=CARTESIAN_POINT('Ctrl Pts',(-18.1432703349345,47.1440350888062,-9.36672806990475));
#2533=CARTESIAN_POINT('Ctrl Pts',(-11.5811569797474,46.860370599471,-16.8163805913277));
#2534=CARTESIAN_POINT('Ctrl Pts',(-2.28125201765766,46.5767061101359,-20.2906318879902));
#2535=CARTESIAN_POINT('Ctrl Pts',(7.55794212237173,46.2930416208007,-18.9681671243389));
#2536=CARTESIAN_POINT('Ctrl Pts',(15.6104347657974,46.0093771314656,-13.1616176667141));
#2537=CARTESIAN_POINT('Ctrl Pts',(19.9726124124846,45.7257126421304,-4.2436548637517));
#2538=CARTESIAN_POINT('Ctrl Pts',(19.61325397029,45.4420481527953,5.67751018307102));
#2539=CARTESIAN_POINT('Ctrl Pts',(14.617311964133,45.1583836634601,14.256508833694));
#2540=CARTESIAN_POINT('Ctrl Pts',(6.1658297143793,44.874719174125,19.4652612907007));
#2541=CARTESIAN_POINT('Ctrl Pts',(-3.74325792585103,44.5910546847898,20.0724157311104));
#2542=CARTESIAN_POINT('Ctrl Pts',(-12.7674374217743,44.3073901954547,15.934440525574));
#2543=CARTESIAN_POINT('Ctrl Pts',(-18.77338798978,44.0237257061195,8.02955519111489));
#2544=CARTESIAN_POINT('Ctrl Pts',(-20.3412997537626,43.7400612167844,-1.77352121767841));
#2545=CARTESIAN_POINT('Ctrl Pts',(-17.1005175472903,43.4563967274492,-11.1573362769433));
#2546=CARTESIAN_POINT('Ctrl Pts',(-9.81716399008091,43.1727322381141,-17.9035511665657));
#2547=CARTESIAN_POINT('Ctrl Pts',(-0.213027697376223,42.8890677487789,-20.4173571350978));
#2548=CARTESIAN_POINT('Ctrl Pts',(9.44146845513648,42.6054032594438,-18.1044891281869));
#2549=CARTESIAN_POINT('Ctrl Pts',(16.8639964943994,42.3217387701086,-11.5117103602749));
#2550=CARTESIAN_POINT('Ctrl Pts',(20.2998668843451,42.0380742807735,-2.19755720286068));
#2551=CARTESIAN_POINT('Ctrl Pts',(18.9368380559786,41.7544097914383,7.63609963421245));
#2552=CARTESIAN_POINT('Ctrl Pts',(13.0971307418911,41.4707453021032,15.6645784977378));
#2553=CARTESIAN_POINT('Ctrl Pts',(4.16125482544413,41.187080812768,19.9899427577892));
#2554=CARTESIAN_POINT('Ctrl Pts',(-5.75834392242889,40.9034163234329,19.5896740262063));
#2555=CARTESIAN_POINT('Ctrl Pts',(-14.3166671355611,40.6197518340978,14.5583960418542));
#2556=CARTESIAN_POINT('Ctrl Pts',(-19.4905227008492,40.3360873447626,6.08550556895152));
#2557=CARTESIAN_POINT('Ctrl Pts',(-20.056808438875,40.0524228554275,-3.82600162416772));
#2558=CARTESIAN_POINT('Ctrl Pts',(-15.8816541030699,39.7687583660923,-12.8330400191265));
#2559=CARTESIAN_POINT('Ctrl Pts',(-7.95206837638299,39.4850938767571,-18.8063409976389));
#2560=CARTESIAN_POINT('Ctrl Pts',(1.85739050078578,39.2014293874221,-20.3338130636791));
#2561=CARTESIAN_POINT('Ctrl Pts',(11.22776128586,38.9177648980869,-17.0543610168275));
#2562=CARTESIAN_POINT('Ctrl Pts',(17.9438833918827,38.6341004087517,-9.74324904716811));
#2563=CARTESIAN_POINT('Ctrl Pts',(20.418062017967,38.3504359194166,-0.128827873771525));
#2564=CARTESIAN_POINT('Ctrl Pts',(18.0654000330317,38.0667714300815,9.51604827748511));
#2565=CARTESIAN_POINT('Ctrl Pts',(11.4420679715514,37.7831069407463,16.911325604874));
#2566=CARTESIAN_POINT('Ctrl Pts',(2.11382501437564,37.4994424514112,20.3087566590058));
#2567=CARTESIAN_POINT('Ctrl Pts',(-7.7141272819496,37.215777962076,18.9051869420536));
#2568=CARTESIAN_POINT('Ctrl Pts',(-15.7184558418048,36.9321134727409,13.0324210900526));
#2569=CARTESIAN_POINT('Ctrl Pts',(-20.0069331376461,36.6484489834057,4.07878401019037));
#2570=CARTESIAN_POINT('Ctrl Pts',(-19.5657609629451,36.3647844940706,-5.83907971461386));
#2571=CARTESIAN_POINT('Ctrl Pts',(-14.4992324850331,36.0811200047354,-14.3765820052173));
#2572=CARTESIAN_POINT('Ctrl Pts',(-6.00507803595772,35.7974555154003,-19.515452573347));
#2573=CARTESIAN_POINT('Ctrl Pts',(3.90868046309055,35.5137910260651,-20.0408602135774));
#2574=CARTESIAN_POINT('Ctrl Pts',(12.8984239649587,35.23012653673,-15.8285972830403));
#2575=CARTESIAN_POINT('Ctrl Pts',(18.8389749994973,34.9464620473948,-7.87444694762198));
#2576=CARTESIAN_POINT('Ctrl Pts',(20.3259789448351,34.6627975580598,1.94122943178962));
#2577=CARTESIAN_POINT('Ctrl Pts',(17.0079176999362,34.3791330687245,11.2979928942992));
#2578=CARTESIAN_POINT('Ctrl Pts',(9.66916195122188,34.0954685793894,17.9839153577354));
#2579=CARTESIAN_POINT('Ctrl Pts',(0.0446387187243297,33.8118040900542,20.4184099158022));
#2580=CARTESIAN_POINT('Ctrl Pts',(-9.59049187580613,33.5281396007191,18.026023134332));
#2581=CARTESIAN_POINT('Ctrl Pts',(-16.9583161239834,33.244475111384,11.3721923239707));
#2582=CARTESIAN_POINT('Ctrl Pts',(-20.3174026259039,32.9608106220488,2.03013391545447));
#2583=CARTESIAN_POINT('Ctrl Pts',(-18.8730118246912,32.6771461327137,-7.79217748683771));
#2584=CARTESIAN_POINT('Ctrl Pts',(-12.9678962068931,32.3934816433785,-15.7717553590965));
#2585=CARTESIAN_POINT('Ctrl Pts',(-3.9953961133503,32.1098171540434,-20.0242526358475));
#2586=CARTESIAN_POINT('Ctrl Pts',(2.6131573529861,31.9207074944866,-19.7009253634569));
#2587=CARTESIAN_POINT('Ctrl Pts',(5.68601985479465,31.8261526647082,-18.7700623278891));
#2588=CARTESIAN_POINT('Ctrl Pts',(2.35124930762562,55.6493765691575,19.4657990442313));
#2589=CARTESIAN_POINT('Ctrl Pts',(-0.835506991249996,55.5548217393791,19.8507233170175));
#2590=CARTESIAN_POINT('Ctrl Pts',(-7.39859942014385,55.3657120798223,19.025705568943));
#2591=CARTESIAN_POINT('Ctrl Pts',(-15.4976584671414,55.0820475904872,13.2860807705753));
#2592=CARTESIAN_POINT('Ctrl Pts',(-19.931567470506,54.798383101152,4.40727512992858));
#2593=CARTESIAN_POINT('Ctrl Pts',(-19.654377781028,54.5147186118169,-5.51421105245834));
#2594=CARTESIAN_POINT('Ctrl Pts',(-14.7305154059527,54.2310541224818,-14.13173668801));
#2595=CARTESIAN_POINT('Ctrl Pts',(-6.32453584432243,53.9473896331466,-19.4087120573774));
#2596=CARTESIAN_POINT('Ctrl Pts',(3.57665991872979,53.6637251438114,-20.0973573976911));
#2597=CARTESIAN_POINT('Ctrl Pts',(12.6322848940153,53.3800606544763,-16.035027226387));
#2598=CARTESIAN_POINT('Ctrl Pts',(18.7016544212876,53.0963961651411,-8.18198288890569));
#2599=CARTESIAN_POINT('Ctrl Pts',(20.3499312714717,52.812731675806,1.60527381176133));
#2600=CARTESIAN_POINT('Ctrl Pts',(17.1874795446057,52.5290671864708,11.0130493154504));
#2601=CARTESIAN_POINT('Ctrl Pts',(9.96189564787046,52.2454026971357,17.8173309606632));
#2602=CARTESIAN_POINT('Ctrl Pts',(0.381315860574426,51.9617382078005,20.4095877950678));
#2603=CARTESIAN_POINT('Ctrl Pts',(-9.2894079426524,51.6780737184654,18.1770065224941));
#2604=CARTESIAN_POINT('Ctrl Pts',(-16.7641104433357,51.3944092291302,11.6473717442906));
#2605=CARTESIAN_POINT('Ctrl Pts',(-20.2757685978221,51.1107447397951,2.36429195032073));
#2606=CARTESIAN_POINT('Ctrl Pts',(-18.9942242871754,50.82708025046,-7.47770760310978));
#2607=CARTESIAN_POINT('Ctrl Pts',(-13.2224354029684,50.5434157611248,-15.5519731938906));
#2608=CARTESIAN_POINT('Ctrl Pts',(-4.32485580473984,50.2597512717897,-19.9497441085165));
#2609=CARTESIAN_POINT('Ctrl Pts',(5.59512197058706,49.9760867824545,-19.6313850263099));
#2610=CARTESIAN_POINT('Ctrl Pts',(14.1924099725245,49.6924222931194,-14.6721561824483));
#2611=CARTESIAN_POINT('Ctrl Pts',(19.4346047823551,49.4087578037842,-6.24442189617403));
#2612=CARTESIAN_POINT('Ctrl Pts',(20.0824487918151,49.1250933144491,3.6594970153683));
#2613=CARTESIAN_POINT('Ctrl Pts',(15.982791333736,48.8414288251139,12.6983089051138));
#2614=CARTESIAN_POINT('Ctrl Pts',(8.10479359061236,48.5577643357788,18.7352338850867));
#2615=CARTESIAN_POINT('Ctrl Pts',(-1.68918162428767,48.2740998464436,20.3431397112644));
#2616=CARTESIAN_POINT('Ctrl Pts',(-11.0838334138411,47.9904353571085,17.1419166001694));
#2617=CARTESIAN_POINT('Ctrl Pts',(-17.8582611493331,47.7067708677733,9.88833538038999));
#2618=CARTESIAN_POINT('Ctrl Pts',(-20.4109865476274,47.4231063784382,0.297146471004289));
#2619=CARTESIAN_POINT('Ctrl Pts',(-18.1385439807228,47.1394418891031,-9.3642880205726));
#2620=CARTESIAN_POINT('Ctrl Pts',(-11.5781400677432,46.8557773997679,-16.8119998942556));
#2621=CARTESIAN_POINT('Ctrl Pts',(-2.28065774744712,46.5721129104328,-20.2853461422722));
#2622=CARTESIAN_POINT('Ctrl Pts',(7.55597326499801,46.2884484210976,-18.9632258830455));
#2623=CARTESIAN_POINT('Ctrl Pts',(15.6063682197591,46.0047839317625,-13.1581890418883));
#2624=CARTESIAN_POINT('Ctrl Pts',(19.967409511406,45.7211194424273,-4.24254938410727));
#2625=CARTESIAN_POINT('Ctrl Pts',(19.6081446827251,45.4374549530922,5.67603118156409));
#2626=CARTESIAN_POINT('Ctrl Pts',(14.6135041283519,45.153790463757,14.2527949877705));
#2627=CARTESIAN_POINT('Ctrl Pts',(6.16422350476539,44.8701259744219,19.4601905554922));
#2628=CARTESIAN_POINT('Ctrl Pts',(-3.74228280049948,44.5864614850867,20.0671868310897));
#2629=CARTESIAN_POINT('Ctrl Pts',(-12.7641114816037,44.3027969957516,15.9302895754586));
#2630=CARTESIAN_POINT('Ctrl Pts',(-18.7684974887977,44.0191325064164,8.02746347769743));
#2631=CARTESIAN_POINT('Ctrl Pts',(-20.3360008089754,43.7354680170813,-1.77305921224488));
#2632=CARTESIAN_POINT('Ctrl Pts',(-17.0960628320355,43.4518035277461,-11.1544297709865));
#2633=CARTESIAN_POINT('Ctrl Pts',(-9.81460660138991,43.168139038411,-17.8988872596239));
#2634=CARTESIAN_POINT('Ctrl Pts',(-0.212972203281932,42.8844745490758,-20.4120383772274));
#2635=CARTESIAN_POINT('Ctrl Pts',(9.43900893580097,42.6008100597407,-18.0997728765485));
#2636=CARTESIAN_POINT('Ctrl Pts',(16.8596033932998,42.3171455704055,-11.5087115392387));
#2637=CARTESIAN_POINT('Ctrl Pts',(20.2945787328941,42.0334810810704,-2.19698473529835));
#2638=CARTESIAN_POINT('Ctrl Pts',(18.9319049759631,41.7498165917352,7.6341104166678));
#2639=CARTESIAN_POINT('Ctrl Pts',(13.093718916024,41.4661521024001,15.6604978471609));
#2640=CARTESIAN_POINT('Ctrl Pts',(4.16017081115633,41.1824876130649,19.9847353421248));
#2641=CARTESIAN_POINT('Ctrl Pts',(-5.75684386358899,40.8988231237298,19.5845708812588));
#2642=CARTESIAN_POINT('Ctrl Pts',(-14.3129376182929,40.6151586343947,14.5546035537758));
#2643=CARTESIAN_POINT('Ctrl Pts',(-19.4854453849984,40.3314941450595,6.08392028392046));
#2644=CARTESIAN_POINT('Ctrl Pts',(-20.0515836045816,40.0478296557244,-3.8250049439355));
#2645=CARTESIAN_POINT('Ctrl Pts',(-15.8775169039115,39.7641651663892,-12.8296969893626));
#2646=CARTESIAN_POINT('Ctrl Pts',(-7.94999684841872,39.480500677054,-18.8014419123395));
#2647=CARTESIAN_POINT('Ctrl Pts',(1.85690664725484,39.196836187719,-20.3285160691879));
#2648=CARTESIAN_POINT('Ctrl Pts',(11.2248364340628,38.9131716983838,-17.049918325431));
#2649=CARTESIAN_POINT('Ctrl Pts',(17.9392089783248,38.6295072090486,-9.7407109134512));
#2650=CARTESIAN_POINT('Ctrl Pts',(20.4127430764725,38.3458427197135,-0.128794313881315));
#2651=CARTESIAN_POINT('Ctrl Pts',(18.0606939641738,38.0621782303784,9.51356932997351));
#2652=CARTESIAN_POINT('Ctrl Pts',(11.4390872924781,37.7785137410432,16.9069201744562));
#2653=CARTESIAN_POINT('Ctrl Pts',(2.11327435920404,37.4948492517081,20.3034661917541));
#2654=CARTESIAN_POINT('Ctrl Pts',(-7.712117738077,37.2111847623729,18.9002621072068));
#2655=CARTESIAN_POINT('Ctrl Pts',(-15.7143611560578,36.9275202730378,13.0290261211706));
#2656=CARTESIAN_POINT('Ctrl Pts',(-20.0017212960097,36.6438557837026,4.07772147968539));
#2657=CARTESIAN_POINT('Ctrl Pts',(-19.5606640472892,36.3601912943675,-5.83755862393387));
#2658=CARTESIAN_POINT('Ctrl Pts',(-14.4954554093735,36.0765268050323,-14.3728368800639));
#2659=CARTESIAN_POINT('Ctrl Pts',(-6.00351370203,35.7928623156972,-19.5103687631306));
#2660=CARTESIAN_POINT('Ctrl Pts',(3.90766224405295,35.509197826362,-20.0356395340032));
#2661=CARTESIAN_POINT('Ctrl Pts',(12.8950639041948,35.2255333370269,-15.8244739049234));
#2662=CARTESIAN_POINT('Ctrl Pts',(18.8340674097279,34.9418688476917,-7.87239564088401));
#2663=CARTESIAN_POINT('Ctrl Pts',(20.3206839976264,34.6582043583567,1.94072373947375));
#2664=CARTESIAN_POINT('Ctrl Pts',(17.0034870942015,34.3745398690214,11.2950497442436));
#2665=CARTESIAN_POINT('Ctrl Pts',(9.6666431430233,34.0908753796863,17.9792305213538));
#2666=CARTESIAN_POINT('Ctrl Pts',(0.04462703908561,33.8072108903511,20.4130908725788));
#2667=CARTESIAN_POINT('Ctrl Pts',(-9.58799343370113,33.523546401016,18.0213273453319));
#2668=CARTESIAN_POINT('Ctrl Pts',(-16.9538986553845,33.2398819116809,11.3692298036064));
#2669=CARTESIAN_POINT('Ctrl Pts',(-20.3121095021403,32.9562174223457,2.0296051496491));
#2670=CARTESIAN_POINT('Ctrl Pts',(-18.8680961779298,32.6725529330106,-7.79014778567214));
#2671=CARTESIAN_POINT('Ctrl Pts',(-12.9645164222377,32.3888884436754,-15.7676464364197));
#2672=CARTESIAN_POINT('Ctrl Pts',(-3.99435877261951,32.1052239543403,-20.0190370340698));
#2673=CARTESIAN_POINT('Ctrl Pts',(2.61248231763726,31.9161142947835,-19.6957920450345));
#2674=CARTESIAN_POINT('Ctrl Pts',(5.684538784512,31.8215594650051,-18.7651731818384));
#2675=CARTESIAN_POINT('Ctrl Pts',(2.32499489361428,55.4525251533119,19.2484409165708));
#2676=CARTESIAN_POINT('Ctrl Pts',(-0.825927285719014,55.3579703235335,19.6290368312674));
#2677=CARTESIAN_POINT('Ctrl Pts',(-7.31612921601654,55.1688606639768,18.813246372444));
#2678=CARTESIAN_POINT('Ctrl Pts',(-15.3245207063658,54.8851961746416,13.1377086815575));
#2679=CARTESIAN_POINT('Ctrl Pts',(-19.7090215990246,54.6015316853065,4.35805929734841));
#2680=CARTESIAN_POINT('Ctrl Pts',(-19.4348742990482,54.3178671959714,-5.45263306650719));
#2681=CARTESIAN_POINT('Ctrl Pts',(-14.5660246419556,54.0342027066362,-13.9739234002933));
#2682=CARTESIAN_POINT('Ctrl Pts',(-6.25390357157437,53.750538217301,-19.1919698858997));
#2683=CARTESIAN_POINT('Ctrl Pts',(3.53671614488966,53.4668737279659,-19.8729246705337));
#2684=CARTESIAN_POINT('Ctrl Pts',(12.491217870594,53.1832092386308,-15.8559597752955));
#2685=CARTESIAN_POINT('Ctrl Pts',(18.492807411069,52.8995447492956,-8.0906124455394));
#2686=CARTESIAN_POINT('Ctrl Pts',(20.1226783565312,52.6158802599605,1.58734727266439));
#2687=CARTESIAN_POINT('Ctrl Pts',(16.9955421586899,52.3322157706253,10.8900636139818));
#2688=CARTESIAN_POINT('Ctrl Pts',(9.85064853032163,52.0485512812902,17.6183599930405));
#2689=CARTESIAN_POINT('Ctrl Pts',(0.37705756702019,51.764886791955,20.1816683969376));
#2690=CARTESIAN_POINT('Ctrl Pts',(-9.18567058791066,51.4812223026199,17.9740189624988));
#2691=CARTESIAN_POINT('Ctrl Pts',(-16.5769010866546,51.1975578132847,11.5173023870012));
#2692=CARTESIAN_POINT('Ctrl Pts',(-20.0493435889592,50.9138933239496,2.33788926101594));
#2693=CARTESIAN_POINT('Ctrl Pts',(-18.782110637875,50.6302288346144,-7.39420201515054));
#2694=CARTESIAN_POINT('Ctrl Pts',(-13.0747768813237,50.3465643452793,-15.3783000934356));
#2695=CARTESIAN_POINT('Ctrl Pts',(-4.27655896815896,50.0628998559441,-19.7269599080372));
#2696=CARTESIAN_POINT('Ctrl Pts',(5.53263972709995,49.779235366609,-19.4121560280371));
#2697=CARTESIAN_POINT('Ctrl Pts',(14.0339194829231,49.4955708772738,-14.5083082370103));
#2698=CARTESIAN_POINT('Ctrl Pts',(19.2175732824715,49.2119063879387,-6.17468874411822));
#2699=CARTESIAN_POINT('Ctrl Pts',(19.8581826421499,48.9282418986035,3.61863042017902));
#2700=CARTESIAN_POINT('Ctrl Pts',(15.8043071702995,48.6445774092684,12.5565034472994));
#2701=CARTESIAN_POINT('Ctrl Pts',(8.01428516352118,48.3609129199332,18.5260124495264));
#2702=CARTESIAN_POINT('Ctrl Pts',(-1.67031807517956,48.0772484305981,20.1159623554698));
#2703=CARTESIAN_POINT('Ctrl Pts',(-10.9600572414944,47.7935839412629,16.9504881706475));
#2704=CARTESIAN_POINT('Ctrl Pts',(-17.6588331060421,47.5099194519278,9.77790965865729));
#2705=CARTESIAN_POINT('Ctrl Pts',(-20.18305152782,47.2262549625926,0.293828155811846));
#2706=CARTESIAN_POINT('Ctrl Pts',(-17.9359859430751,46.9425904732575,-9.25971447776634));
#2707=CARTESIAN_POINT('Ctrl Pts',(-11.4488438389931,46.6589259839223,-16.6242557340227));
#2708=CARTESIAN_POINT('Ctrl Pts',(-2.2551890241383,46.3752614945872,-20.0588141829296));
#2709=CARTESIAN_POINT('Ctrl Pts',(7.47159366326693,46.0915970052521,-18.7514583990392));
#2710=CARTESIAN_POINT('Ctrl Pts',(15.4320876752591,45.8079325159169,-13.0112479779224));
#2711=CARTESIAN_POINT('Ctrl Pts',(19.7444280366068,45.5242680265818,-4.19517168506042));
#2712=CARTESIAN_POINT('Ctrl Pts',(19.3891752156577,45.2406035372466,5.61264540269537));
#2713=CARTESIAN_POINT('Ctrl Pts',(14.4503111663073,44.9569390479115,14.0936301624802));
#2714=CARTESIAN_POINT('Ctrl Pts',(6.09538594988381,44.6732745585763,19.2428733322712));
#2715=CARTESIAN_POINT('Ctrl Pts',(-3.70049171400454,44.3896100692412,19.8430911159138));
#2716=CARTESIAN_POINT('Ctrl Pts',(-12.6215711885806,44.105945579906,15.7523917133707));
#2717=CARTESIAN_POINT('Ctrl Pts',(-18.5589045895573,43.8222810905709,7.93781861694916));
#2718=CARTESIAN_POINT('Ctrl Pts',(-20.1089031752381,43.5386166012357,-1.75325897937906));
#2719=CARTESIAN_POINT('Ctrl Pts',(-16.9051464639723,43.2549521119006,-11.02986522998));
#2720=CARTESIAN_POINT('Ctrl Pts',(-9.70500422891889,42.9712876225654,-17.6990055335474));
#2721=CARTESIAN_POINT('Ctrl Pts',(-0.210593884955166,42.6876231332303,-20.1840916113531));
#2722=CARTESIAN_POINT('Ctrl Pts',(9.33360096427893,42.4039586438951,-17.8976478063316));
#2723=CARTESIAN_POINT('Ctrl Pts',(16.6713276318887,42.12029415456,-11.3801906376871));
#2724=CARTESIAN_POINT('Ctrl Pts',(20.0679436707092,41.8366296652248,-2.17245041119846));
#2725=CARTESIAN_POINT('Ctrl Pts',(18.7204872610169,41.5529651758897,7.54885823618261));
#2726=CARTESIAN_POINT('Ctrl Pts',(12.9474978074302,41.2693006865546,15.4856128224382));
#2727=CARTESIAN_POINT('Ctrl Pts',(4.11371305596487,40.9856361972194,19.7615603850772));
#2728=CARTESIAN_POINT('Ctrl Pts',(-5.69255562759324,40.7019717078843,19.3658646692227));
#2729=CARTESIAN_POINT('Ctrl Pts',(-14.1531011639442,40.4183072185491,14.3920683504143));
#2730=CARTESIAN_POINT('Ctrl Pts',(-19.2678461342498,40.134642729214,6.01597949687477));
#2731=CARTESIAN_POINT('Ctrl Pts',(-19.8276621348665,39.8509782398788,-3.78229007684054));
#2732=CARTESIAN_POINT('Ctrl Pts',(-15.7002083685513,39.5673137505437,-12.686424285195));
#2733=CARTESIAN_POINT('Ctrl Pts',(-7.8612170785216,39.2836492612085,-18.5914811137912));
#2734=CARTESIAN_POINT('Ctrl Pts',(1.83617006735736,38.9999847718734,-20.1015020195678));
#2735=CARTESIAN_POINT('Ctrl Pts',(11.0994856427547,38.7163202825382,-16.859517265584));
#2736=CARTESIAN_POINT('Ctrl Pts',(17.7388769687032,38.4326557932031,-9.63193375415516));
#2737=CARTESIAN_POINT('Ctrl Pts',(20.1847884409948,38.148991303868,-0.12735603287229));
#2738=CARTESIAN_POINT('Ctrl Pts',(17.8590052988363,37.8653268145328,9.4073287223333));
#2739=CARTESIAN_POINT('Ctrl Pts',(11.3113439036215,37.5816623251977,16.7181160136924));
#2740=CARTESIAN_POINT('Ctrl Pts',(2.08967485184964,37.2979978358625,20.0767318809684));
#2741=CARTESIAN_POINT('Ctrl Pts',(-7.62599442925154,37.0143333465273,18.6891977566313));
#2742=CARTESIAN_POINT('Ctrl Pts',(-15.5388746240397,36.7306688571922,12.8835274547979));
#2743=CARTESIAN_POINT('Ctrl Pts',(-19.7783566544479,36.447004367857,4.03218445804355));
#2744=CARTESIAN_POINT('Ctrl Pts',(-19.3422248048934,36.163339878522,-5.77236902336261));
#2745=CARTESIAN_POINT('Ctrl Pts',(-14.3335807382467,35.8796753891867,-14.2123315163459));
#2746=CARTESIAN_POINT('Ctrl Pts',(-5.93647081941352,35.5960108998517,-19.2924911824296));
#2747=CARTESIAN_POINT('Ctrl Pts',(3.86402428529894,35.3123464105164,-19.8118961236782));
#2748=CARTESIAN_POINT('Ctrl Pts',(12.7510613000282,35.0286819211814,-15.6477576999141));
#2749=CARTESIAN_POINT('Ctrl Pts',(18.6237421338962,34.7450174318461,-7.78448249497116));
#2750=CARTESIAN_POINT('Ctrl Pts',(20.093757688683,34.4613529425111,1.91905121165081));
#2751=CARTESIAN_POINT('Ctrl Pts',(16.813603991288,34.1776884531758,11.1689147418606));
#2752=CARTESIAN_POINT('Ctrl Pts',(9.55869422022682,33.8940239638408,17.778451819285));
#2753=CARTESIAN_POINT('Ctrl Pts',(0.0441264831404723,33.6103594745056,20.1851318772931));
#2754=CARTESIAN_POINT('Ctrl Pts',(-9.48091734348675,33.3266949851705,17.8200792453289));
#2755=CARTESIAN_POINT('Ctrl Pts',(-16.7645785725748,33.0430304958353,11.2422646451366));
#2756=CARTESIAN_POINT('Ctrl Pts',(-20.0852613408449,32.7593660065002,2.0069437579902));
#2757=CARTESIAN_POINT('Ctrl Pts',(-18.6574256024406,32.475701517165,-7.70316059286179));
#2758=CARTESIAN_POINT('Ctrl Pts',(-12.8196685084334,32.1920370278299,-15.5915497502714));
#2759=CARTESIAN_POINT('Ctrl Pts',(-3.94990131272888,31.9083725384947,-19.7955112435984));
#2760=CARTESIAN_POINT('Ctrl Pts',(2.58355223125832,31.7192628789379,-19.4757926840709));
#2761=CARTESIAN_POINT('Ctrl Pts',(5.62106434382722,31.6247080491596,-18.5556383510944));
#2762=CARTESIAN_POINT('Ctrl Pts',(2.29623240287978,54.9887272875339,19.0103186286308));
#2763=CARTESIAN_POINT('Ctrl Pts',(-0.815983788566323,54.8941724577555,19.3862392958837));
#2764=CARTESIAN_POINT('Ctrl Pts',(-7.22546411714879,54.7050627981988,18.5805245364269));
#2765=CARTESIAN_POINT('Ctrl Pts',(-15.1350380983662,54.4213983088636,12.9752015336346));
#2766=CARTESIAN_POINT('Ctrl Pts',(-19.4651871309031,54.1377338195285,4.30414963445148));
#2767=CARTESIAN_POINT('Ctrl Pts',(-19.1944890608874,53.8540693301933,-5.38518456035737));
#2768=CARTESIAN_POINT('Ctrl Pts',(-14.3858367459639,53.5704048408582,-13.8010697766533));
#2769=CARTESIAN_POINT('Ctrl Pts',(-6.17654920598262,53.286740351523,-18.9545697240664));
#2770=CARTESIAN_POINT('Ctrl Pts',(3.4929702879451,53.0030758621879,-19.6271015565293));
#2771=CARTESIAN_POINT('Ctrl Pts',(12.3367033313028,52.7194113728527,-15.6598253868265));
#2772=CARTESIAN_POINT('Ctrl Pts',(18.26405653133,52.4357468835176,-7.99053357547642));
#2773=CARTESIAN_POINT('Ctrl Pts',(19.8737654420741,52.1520823941824,1.56771218797512));
#2774=CARTESIAN_POINT('Ctrl Pts',(16.7853116203566,51.8684179048472,10.7553561877176));
#2775=CARTESIAN_POINT('Ctrl Pts',(9.7287983418804,51.5847534155121,17.4004251975624));
#2776=CARTESIAN_POINT('Ctrl Pts',(0.372393496635935,51.301088926177,19.9320260995471));
#2777=CARTESIAN_POINT('Ctrl Pts',(-9.07204611197383,51.0174244368418,17.7516847503357));
#2778=CARTESIAN_POINT('Ctrl Pts',(-16.3718488697615,50.7337599475067,11.3748361765261));
#2779=CARTESIAN_POINT('Ctrl Pts',(-19.8013381235903,50.4500954581715,2.30897014357578));
#2780=CARTESIAN_POINT('Ctrl Pts',(-18.5497805262892,50.1664309688364,-7.30273754707229));
#2781=CARTESIAN_POINT('Ctrl Pts',(-12.9130450944124,49.8827664795012,-15.1880742871875));
#2782=CARTESIAN_POINT('Ctrl Pts',(-4.22365898036825,49.5991019901661,-19.4829422448911));
#2783=CARTESIAN_POINT('Ctrl Pts',(5.46420232823439,49.3154375008309,-19.1720324117574));
#2784=CARTESIAN_POINT('Ctrl Pts',(13.8603233358139,49.0317730114958,-14.3288440170322));
#2785=CARTESIAN_POINT('Ctrl Pts',(18.979856607036,48.7481085221606,-6.0983093564561));
#2786=CARTESIAN_POINT('Ctrl Pts',(19.6125417859329,48.4644440328255,3.57386884803818));
#2787=CARTESIAN_POINT('Ctrl Pts',(15.6088117608643,48.1807795434903,12.4011825745913));
#2788=CARTESIAN_POINT('Ctrl Pts',(7.91515041865896,47.8971150541552,18.2968502123193));
#2789=CARTESIAN_POINT('Ctrl Pts',(-1.64965664963515,47.6134505648201,19.8671328272861));
#2790=CARTESIAN_POINT('Ctrl Pts',(-10.8244840173986,47.3297860754849,16.7408147829438));
#2791=CARTESIAN_POINT('Ctrl Pts',(-17.440397664954,47.0461215861498,9.65695931067027));
#2792=CARTESIAN_POINT('Ctrl Pts',(-19.9333921230027,46.7624570968146,0.290193573479362));
#2793=CARTESIAN_POINT('Ctrl Pts',(-17.7141221892633,46.4787926074795,-9.14517407726722));
#2794=CARTESIAN_POINT('Ctrl Pts',(-11.3072244443864,46.1951281181443,-16.4186177616698));
#2795=CARTESIAN_POINT('Ctrl Pts',(-2.22729288817802,45.9114636288091,-19.8106915636451));
#2796=CARTESIAN_POINT('Ctrl Pts',(7.3791718793543,45.6277991394741,-18.519507450646));
#2797=CARTESIAN_POINT('Ctrl Pts',(15.2411965298458,45.3441346501388,-12.8503020267311));
#2798=CARTESIAN_POINT('Ctrl Pts',(19.5001942969629,45.0604701608038,-4.14327843866249));
#2799=CARTESIAN_POINT('Ctrl Pts',(19.149335866412,44.7768056714686,5.54321835353227));
#2800=CARTESIAN_POINT('Ctrl Pts',(14.2715643558846,44.4931411821334,13.919295408728));
#2801=CARTESIAN_POINT('Ctrl Pts',(6.01998751836924,44.2094766927983,19.0048437014954));
#2802=CARTESIAN_POINT('Ctrl Pts',(-3.65471753770749,43.9258122034632,19.5976369381404));
#2803=CARTESIAN_POINT('Ctrl Pts',(-12.4654454438462,43.642147714128,15.5575384854444));
#2804=CARTESIAN_POINT('Ctrl Pts',(-18.3293354846332,43.3584832247928,7.8396297445323));
#2805=CARTESIAN_POINT('Ctrl Pts',(-19.860160967385,43.0748187354577,-1.73157159515585));
#2806=CARTESIAN_POINT('Ctrl Pts',(-16.6960339420766,42.7911542461225,-10.8934284981642));
#2807=CARTESIAN_POINT('Ctrl Pts',(-9.58495570324397,42.5074897567875,-17.4800731693675));
#2808=CARTESIAN_POINT('Ctrl Pts',(-0.207988890170126,42.2238252674523,-19.9344193409579));
#2809=CARTESIAN_POINT('Ctrl Pts',(9.21814660603553,41.9401607781171,-17.6762582858823));
#2810=CARTESIAN_POINT('Ctrl Pts',(16.4651073916866,41.656496288782,-11.2394204663684));
#2811=CARTESIAN_POINT('Ctrl Pts',(19.8197081218965,41.3728317994468,-2.14557773161848));
#2812=CARTESIAN_POINT('Ctrl Pts',(18.4889194180165,41.0891673101117,7.4554807084241));
#2813=CARTESIAN_POINT('Ctrl Pts',(12.7873404302362,40.8055028207765,15.2940595840619));
#2814=CARTESIAN_POINT('Ctrl Pts',(4.06282743286065,40.5218383314414,19.5171147224783));
#2815=CARTESIAN_POINT('Ctrl Pts',(-5.62214010851725,40.2381738421062,19.1263136657279));
#2816=CARTESIAN_POINT('Ctrl Pts',(-13.9780307684675,39.9545093527711,14.2140419893612));
#2817=CARTESIAN_POINT('Ctrl Pts',(-19.0295075960294,39.670844863436,5.9415633037382));
#2818=CARTESIAN_POINT('Ctrl Pts',(-19.5823988098096,39.3871803741007,-3.73550407482647));
#2819=CARTESIAN_POINT('Ctrl Pts',(-15.5060006358226,39.1035158847657,-12.5294963235376));
#2820=CARTESIAN_POINT('Ctrl Pts',(-7.7639757483737,38.8198513954304,-18.3615090452395));
#2821=CARTESIAN_POINT('Ctrl Pts',(1.81345709327477,38.5361869060954,-19.852851362199));
#2822=CARTESIAN_POINT('Ctrl Pts',(10.962187723492,38.2525224167602,-16.6509691656962));
#2823=CARTESIAN_POINT('Ctrl Pts',(17.5194514046147,37.9688579274251,-9.51278909236338));
#2824=CARTESIAN_POINT('Ctrl Pts',(19.935107551027,37.6851934380899,-0.125780669925069));
#2825=CARTESIAN_POINT('Ctrl Pts',(17.6380937766636,37.4015289487548,9.29096236976086));
#2826=CARTESIAN_POINT('Ctrl Pts',(11.1714253496994,37.1178644594196,16.5113170126989));
#2827=CARTESIAN_POINT('Ctrl Pts',(2.06382608535784,36.8341999700845,19.8283876240797));
#2828=CARTESIAN_POINT('Ctrl Pts',(-7.53166274505675,36.5505354807493,18.4580169572718));
#2829=CARTESIAN_POINT('Ctrl Pts',(-15.3466625514509,36.2668709914142,12.7241613749335));
#2830=CARTESIAN_POINT('Ctrl Pts',(-19.5337032236605,35.983206502079,3.98230732426164));
#2831=CARTESIAN_POINT('Ctrl Pts',(-19.1029662256092,35.6995420127439,-5.70096623318445));
#2832=CARTESIAN_POINT('Ctrl Pts',(-14.1562778449197,35.4158775234087,-14.0365284538077));
#2833=CARTESIAN_POINT('Ctrl Pts',(-5.86303814848935,35.1322130340736,-19.0538477951946));
#2834=CARTESIAN_POINT('Ctrl Pts',(3.81622728966013,34.8485485447384,-19.5668278119631));
#2835=CARTESIAN_POINT('Ctrl Pts',(12.5933337176237,34.5648840554033,-15.4541987857508));
#2836=CARTESIAN_POINT('Ctrl Pts',(18.3933711571661,34.2812195660681,-7.68819031969704));
#2837=CARTESIAN_POINT('Ctrl Pts',(19.8452025226348,33.9975550767331,1.89531295213031));
#2838=CARTESIAN_POINT('Ctrl Pts',(16.6056244330345,33.7138905873978,11.0307581330315));
#2839=CARTESIAN_POINT('Ctrl Pts',(9.44045430743507,33.4302260980627,17.5585364623509));
#2840=CARTESIAN_POINT('Ctrl Pts',(0.0435830510866937,33.1465616087275,19.9354472601053));
#2841=CARTESIAN_POINT('Ctrl Pts',(-9.36364550039437,32.8628971193925,17.5996481914089));
#2842=CARTESIAN_POINT('Ctrl Pts',(-16.5571953167351,32.5792326300572,11.1032026508149));
#2843=CARTESIAN_POINT('Ctrl Pts',(-19.8368305482356,32.2955681407222,1.98211423944718));
#2844=CARTESIAN_POINT('Ctrl Pts',(-18.4265999691035,32.0119036513869,-7.60786617228895));
#2845=CARTESIAN_POINT('Ctrl Pts',(-12.6611685974154,31.7282391620518,-15.3987026344836));
#2846=CARTESIAN_POINT('Ctrl Pts',(-3.90087927873828,31.4445746727167,-19.5506103385464));
#2847=CARTESIAN_POINT('Ctrl Pts',(2.55132695173345,31.2554650131599,-19.2349378570825));
#2848=CARTESIAN_POINT('Ctrl Pts',(5.55152620782898,31.1609101833815,-18.3260867174061));
#2849=CARTESIAN_POINT('Ctrl Pts',(2.30651117940881,54.2861781151759,19.095415771535));
#2850=CARTESIAN_POINT('Ctrl Pts',(-0.819544023557087,54.1916232853975,19.4730080355294));
#2851=CARTESIAN_POINT('Ctrl Pts',(-7.25786099066229,54.0025136258408,18.6636921445274));
#2852=CARTESIAN_POINT('Ctrl Pts',(-15.2027553932093,53.7188491365056,13.0332767668349));
#2853=CARTESIAN_POINT('Ctrl Pts',(-19.5523252673849,53.4351846471705,4.32341528536645));
#2854=CARTESIAN_POINT('Ctrl Pts',(-19.2803959783241,53.1515201578353,-5.40928860470038));
#2855=CARTESIAN_POINT('Ctrl Pts',(-14.4502302294709,52.8678556685001,-13.8628424617997));
#2856=CARTESIAN_POINT('Ctrl Pts',(-6.20419344545305,52.584191179165,-19.0394093823357));
#2857=CARTESIAN_POINT('Ctrl Pts',(3.50860379932289,52.3005266898299,-19.7149513312436));
#2858=CARTESIAN_POINT('Ctrl Pts',(12.3919221404827,52.0168622004947,-15.7299179049459));
#2859=CARTESIAN_POINT('Ctrl Pts',(18.3458052169007,51.7331977111596,-8.02629874805898));
#2860=CARTESIAN_POINT('Ctrl Pts',(19.9627194082814,51.4495332218244,1.57472917578388));
#2861=CARTESIAN_POINT('Ctrl Pts',(16.8604416826627,51.1658687324893,10.8034965618895));
#2862=CARTESIAN_POINT('Ctrl Pts',(9.77234392496671,50.8822042431541,17.4783085254085));
#2863=CARTESIAN_POINT('Ctrl Pts',(0.374060295795806,50.598539753819,20.0212407328584));
#2864=CARTESIAN_POINT('Ctrl Pts',(-9.11265207573848,50.3148752644838,17.8311402970578));
#2865=CARTESIAN_POINT('Ctrl Pts',(-16.4451283519559,50.0312107751487,11.4257493064833));
#2866=CARTESIAN_POINT('Ctrl Pts',(-19.8899678026295,49.7475462858135,2.31930496458734));
#2867=CARTESIAN_POINT('Ctrl Pts',(-18.6328083061265,49.4638817964784,-7.33542419140319));
#2868=CARTESIAN_POINT('Ctrl Pts',(-12.9708431608012,49.1802173071432,-15.2560552573004));
#2869=CARTESIAN_POINT('Ctrl Pts',(-4.24256384168543,48.8965528178081,-19.5701468034783));
#2870=CARTESIAN_POINT('Ctrl Pts',(5.48865979200988,48.612888328473,-19.2578453553527));
#2871=CARTESIAN_POINT('Ctrl Pts',(13.9223613669416,48.3292238391378,-14.392979120547));
#2872=CARTESIAN_POINT('Ctrl Pts',(19.0648093825124,48.0455593498027,-6.125605047679));
#2873=CARTESIAN_POINT('Ctrl Pts',(19.700326424804,47.7618948604675,3.58986528489379));
#2874=CARTESIAN_POINT('Ctrl Pts',(15.6786759283413,47.4782303711324,12.4566895734256));
#2875=CARTESIAN_POINT('Ctrl Pts',(7.95057818874294,47.1945658817972,18.3787458893891));
#2876=CARTESIAN_POINT('Ctrl Pts',(-1.65704042042933,46.9109013924621,19.9560570014168));
#2877=CARTESIAN_POINT('Ctrl Pts',(-10.8729338017748,46.6272369031269,16.8157457325575));
#2878=CARTESIAN_POINT('Ctrl Pts',(-17.518459908376,46.3435724137918,9.70018331983056));
#2879=CARTESIAN_POINT('Ctrl Pts',(-20.0226128700314,46.0599079244566,0.291492463665673));
#2880=CARTESIAN_POINT('Ctrl Pts',(-17.7934096083299,45.7762434351215,-9.18610736437879));
#2881=CARTESIAN_POINT('Ctrl Pts',(-11.3578349478834,45.4925789457863,-16.4921065754567));
#2882=CARTESIAN_POINT('Ctrl Pts',(-2.23726212643448,45.2089144564512,-19.89936310984));
#2883=CARTESIAN_POINT('Ctrl Pts',(7.41220063951033,44.9252499671161,-18.6023997290475));
#2884=CARTESIAN_POINT('Ctrl Pts',(15.3094152721255,44.6415854777809,-12.9078192590863));
#2885=CARTESIAN_POINT('Ctrl Pts',(19.5874760747776,44.3579209884458,-4.16182352096272));
#2886=CARTESIAN_POINT('Ctrl Pts',(19.2350472215369,44.0742564991106,5.56802948850576));
#2887=CARTESIAN_POINT('Ctrl Pts',(14.3354430788454,43.7905920097754,13.9815973956057));
#2888=CARTESIAN_POINT('Ctrl Pts',(6.04693264542922,43.5069275204403,19.0899083177805));
#2889=CARTESIAN_POINT('Ctrl Pts',(-3.67107584877064,43.2232630311051,19.685354863761));
#2890=CARTESIAN_POINT('Ctrl Pts',(-12.5212400796854,42.93959854177,15.6271731566047));
#2891=CARTESIAN_POINT('Ctrl Pts',(-18.411376563963,42.6559340524348,7.87471948831073));
#2892=CARTESIAN_POINT('Ctrl Pts',(-19.9490539358611,42.3722695630997,-1.73932201266128));
#2893=CARTESIAN_POINT('Ctrl Pts',(-16.770764455154,42.0886050737645,-10.9421868741751));
#2894=CARTESIAN_POINT('Ctrl Pts',(-9.62785742828906,41.8049405844294,-17.5583129981261));
#2895=CARTESIAN_POINT('Ctrl Pts',(-0.208919836796794,41.5212760950943,-20.0236446857564));
#2896=CARTESIAN_POINT('Ctrl Pts',(9.25940651410001,41.2376116057591,-17.7553762282377));
#2897=CARTESIAN_POINT('Ctrl Pts',(16.5388042904544,40.953947116424,-11.2897274830562));
#2898=CARTESIAN_POINT('Ctrl Pts',(19.9084200257014,40.6702826270888,-2.15518121740963));
#2899=CARTESIAN_POINT('Ctrl Pts',(18.5716747860965,40.3866181377537,7.48885102262636));
#2900=CARTESIAN_POINT('Ctrl Pts',(12.8445758500108,40.1029536484185,15.3625149384123));
#2901=CARTESIAN_POINT('Ctrl Pts',(4.08101242096352,39.8192891590834,19.6044722351703));
#2902=CARTESIAN_POINT('Ctrl Pts',(-5.64730449284705,39.5356246697482,19.2119219747716));
#2903=CARTESIAN_POINT('Ctrl Pts',(-14.0405956515267,39.2519601804131,14.2776632454304));
#2904=CARTESIAN_POINT('Ctrl Pts',(-19.1146826065254,38.968295691078,5.96815740840464));
#2905=CARTESIAN_POINT('Ctrl Pts',(-19.6700485304213,38.6846312017428,-3.75222398190641));
#2906=CARTESIAN_POINT('Ctrl Pts',(-15.5754046264532,38.4009667124077,-12.5855776475278));
#2907=CARTESIAN_POINT('Ctrl Pts',(-7.79872686910231,38.1173022230725,-18.4436941316252));
#2908=CARTESIAN_POINT('Ctrl Pts',(1.82157402568654,37.8336377337374,-19.9417116132913));
#2909=CARTESIAN_POINT('Ctrl Pts',(11.0112538619422,37.5499732444022,-16.7254979713585));
#2910=CARTESIAN_POINT('Ctrl Pts',(17.5978674881561,37.2663087550671,-9.55536780369744));
#2911=CARTESIAN_POINT('Ctrl Pts',(20.0243359762019,36.9826442657319,-0.126343657163793));
#2912=CARTESIAN_POINT('Ctrl Pts',(17.7170408968388,36.6989797763968,9.33254819711234));
#2913=CARTESIAN_POINT('Ctrl Pts',(11.2214280239995,36.4153152870616,16.5852207431317));
#2914=CARTESIAN_POINT('Ctrl Pts',(2.0730636554624,36.1316507977265,19.917138376873));
#2915=CARTESIAN_POINT('Ctrl Pts',(-7.56537404599768,35.8479863083913,18.5406340076227));
#2916=CARTESIAN_POINT('Ctrl Pts',(-15.4153533533233,35.5643218190562,12.7811140088841));
#2917=CARTESIAN_POINT('Ctrl Pts',(-19.6211349863809,35.280657329721,4.00013190868774));
#2918=CARTESIAN_POINT('Ctrl Pts',(-19.1884700311734,34.9969928403859,-5.72648343847778));
#2919=CARTESIAN_POINT('Ctrl Pts',(-14.219640555188,34.7133283510507,-14.0993551699416));
#2920=CARTESIAN_POINT('Ctrl Pts',(-5.88928077243528,34.4296638617156,-19.1391317496443));
#2921=CARTESIAN_POINT('Ctrl Pts',(3.83330849634148,34.1459993723804,-19.6544078404778));
#2922=CARTESIAN_POINT('Ctrl Pts',(12.6497008000794,33.8623348830454,-15.5233709085905));
#2923=CARTESIAN_POINT('Ctrl Pts',(18.4756988050768,33.5786703937101,-7.72260224026285));
#2924=CARTESIAN_POINT('Ctrl Pts',(19.9340286405109,33.2950059043751,1.90379628903132));
#2925=CARTESIAN_POINT('Ctrl Pts',(16.6799500739787,33.0113414150398,11.0801311444916));
#2926=CARTESIAN_POINT('Ctrl Pts',(9.48270965901884,32.7276769257048,17.6371275766456));
#2927=CARTESIAN_POINT('Ctrl Pts',(0.0437773165171389,32.4440124363696,20.0246770301167));
#2928=CARTESIAN_POINT('Ctrl Pts',(-9.40555504064084,32.1603479470344,17.6784235811412));
#2929=CARTESIAN_POINT('Ctrl Pts',(-16.6313076075072,31.8766834576993,11.1528992674491));
#2930=CARTESIAN_POINT('Ctrl Pts',(-19.9256126938554,31.5930189683641,1.99098745962569));
#2931=CARTESIAN_POINT('Ctrl Pts',(-18.5090891610392,31.309354479029,-7.64192132385965));
#2932=CARTESIAN_POINT('Ctrl Pts',(-12.71781356794,31.0256899896938,-15.4676207891775));
#2933=CARTESIAN_POINT('Ctrl Pts',(-3.91839426586458,30.7420255003587,-19.6381296717053));
#2934=CARTESIAN_POINT('Ctrl Pts',(2.56283670588982,30.5529158408019,-19.3210134924979));
#2935=CARTESIAN_POINT('Ctrl Pts',(5.57637687068598,30.4583610110235,-18.4081209878848));
#2936=CARTESIAN_POINT('Ctrl Pts',(2.33374636495171,53.9527937446315,19.3208936257936));
#2937=CARTESIAN_POINT('Ctrl Pts',(-0.829248422667396,53.8582389148531,19.7029477756138));
#2938=CARTESIAN_POINT('Ctrl Pts',(-7.34354585410623,53.6691292552963,18.8840738821721));
#2939=CARTESIAN_POINT('Ctrl Pts',(-15.3822785181642,53.3854647659611,13.1871750649224));
#2940=CARTESIAN_POINT('Ctrl Pts',(-19.7831968630274,53.101800276626,4.37446637135565));
#2941=CARTESIAN_POINT('Ctrl Pts',(-19.5080623893974,52.8181357872909,-5.47316184725222));
#2942=CARTESIAN_POINT('Ctrl Pts',(-14.6208587530193,52.5344712979557,-14.0265360699875));
#2943=CARTESIAN_POINT('Ctrl Pts',(-6.27745355195996,52.2508068086206,-19.2642282553663));
#2944=CARTESIAN_POINT('Ctrl Pts',(3.55003392220998,51.9671423192855,-19.9477470874941));
#2945=CARTESIAN_POINT('Ctrl Pts',(12.5382468409166,51.6834778299502,-15.9156580482648));
#2946=CARTESIAN_POINT('Ctrl Pts',(18.5624340365284,51.3998133406152,-8.12107393801096));
#2947=CARTESIAN_POINT('Ctrl Pts',(20.1984407894748,51.11614885128,1.59332370701814));
#2948=CARTESIAN_POINT('Ctrl Pts',(17.0595311629746,50.8324843619448,10.9310651261251));
#2949=CARTESIAN_POINT('Ctrl Pts',(9.88773654793256,50.5488198726097,17.6846938123581));
#2950=CARTESIAN_POINT('Ctrl Pts',(0.378477234066722,50.2651553832745,20.2576531693827));
#2951=CARTESIAN_POINT('Ctrl Pts',(-9.220255013537,49.9814908939394,18.0416918499919));
#2952=CARTESIAN_POINT('Ctrl Pts',(-16.6393137622057,49.6978264046042,11.5606654822436));
#2953=CARTESIAN_POINT('Ctrl Pts',(-20.1248301583836,49.4141619152691,2.34669150600064));
#2954=CARTESIAN_POINT('Ctrl Pts',(-18.8528260196953,49.1304974259339,-7.42204147604143));
#2955=CARTESIAN_POINT('Ctrl Pts',(-13.1240039304488,48.8468329365988,-15.4361999968561));
#2956=CARTESIAN_POINT('Ctrl Pts',(-4.29266038004229,48.5631684472636,-19.8012326864051));
#2957=CARTESIAN_POINT('Ctrl Pts',(5.55347033258617,48.2795039579286,-19.4852435574115));
#2958=CARTESIAN_POINT('Ctrl Pts',(14.0867577407393,47.9958394685933,-14.5629325869872));
#2959=CARTESIAN_POINT('Ctrl Pts',(19.2899282001191,47.7121749792582,-6.19793668959756));
#2960=CARTESIAN_POINT('Ctrl Pts',(19.9329494792741,47.4285104899231,3.63225470574316));
#2961=CARTESIAN_POINT('Ctrl Pts',(15.8638110071084,47.1448460005879,12.6037791756293));
#2962=CARTESIAN_POINT('Ctrl Pts',(8.04445926173514,46.8611815112528,18.5957636135555));
#2963=CARTESIAN_POINT('Ctrl Pts',(-1.67660688829753,46.5775170219176,20.1916997433017));
#2964=CARTESIAN_POINT('Ctrl Pts',(-11.0013222871953,46.2938525325825,17.0143074239265));
#2965=CARTESIAN_POINT('Ctrl Pts',(-17.7253193058069,46.0101880432473,9.81472387231086));
#2966=CARTESIAN_POINT('Ctrl Pts',(-20.2590415090184,45.7265235539122,0.29493443035139));
#2967=CARTESIAN_POINT('Ctrl Pts',(-18.003515634149,45.442859064577,-9.29457766622435));
#2968=CARTESIAN_POINT('Ctrl Pts',(-11.4919491854206,45.1591945752419,-16.686846709373));
#2969=CARTESIAN_POINT('Ctrl Pts',(-2.26367989933175,44.8755300859068,-20.1343364056486));
#2970=CARTESIAN_POINT('Ctrl Pts',(7.4997245066736,44.5918655965717,-18.8220583759174));
#2971=CARTESIAN_POINT('Ctrl Pts',(15.4901900910749,44.3082011072365,-13.0602358372585));
#2972=CARTESIAN_POINT('Ctrl Pts',(19.818766583145,44.0245366179013,-4.21096667111763));
#2973=CARTESIAN_POINT('Ctrl Pts',(19.4621762213813,43.7408721285662,5.63377723293615));
#2974=CARTESIAN_POINT('Ctrl Pts',(14.5047171550316,43.457207639231,14.1466932332251));
#2975=CARTESIAN_POINT('Ctrl Pts',(6.1183353172326,43.1735431498958,19.3153235056613));
#2976=CARTESIAN_POINT('Ctrl Pts',(-3.71442421055426,42.8898786605607,19.9178011328182));
#2977=CARTESIAN_POINT('Ctrl Pts',(-12.6690918995096,42.6062141712256,15.8117000864621));
#2978=CARTESIAN_POINT('Ctrl Pts',(-18.6287795937849,42.3225496818904,7.96770481560604));
#2979=CARTESIAN_POINT('Ctrl Pts',(-20.1846139849791,42.0388851925553,-1.75986006825288));
#2980=CARTESIAN_POINT('Ctrl Pts',(-16.968795003946,41.7552207032201,-11.0713931054995));
#2981=CARTESIAN_POINT('Ctrl Pts',(-9.74154395076786,41.4715562138849,-17.7656429840776));
#2982=CARTESIAN_POINT('Ctrl Pts',(-0.211386779197954,41.1878917245499,-20.2600855085073));
#2983=CARTESIAN_POINT('Ctrl Pts',(9.36874233825877,40.9042272352147,-17.9650331528156));
#2984=CARTESIAN_POINT('Ctrl Pts',(16.7340958347822,40.6205627458796,-11.4230375021171));
#2985=CARTESIAN_POINT('Ctrl Pts',(20.143500266308,40.3368982565444,-2.18062977226658));
#2986=CARTESIAN_POINT('Ctrl Pts',(18.7909706303448,40.0532337672093,7.57727998373896));
#2987=CARTESIAN_POINT('Ctrl Pts',(12.9962456448721,39.7695692778741,15.5439167625341));
#2988=CARTESIAN_POINT('Ctrl Pts',(4.12920134708626,39.4859047885389,19.83596343558));
#2989=CARTESIAN_POINT('Ctrl Pts',(-5.71398832296735,39.2022402992038,19.4387779098239));
#2990=CARTESIAN_POINT('Ctrl Pts',(-14.2063881453439,38.9185758098687,14.4462550526508));
#2991=CARTESIAN_POINT('Ctrl Pts',(-19.3403903312198,38.6349113205335,6.03862989581119));
#2992=CARTESIAN_POINT('Ctrl Pts',(-19.9023140610512,38.3512468311984,-3.79653054743685));
#2993=CARTESIAN_POINT('Ctrl Pts',(-15.7593202693022,38.0675823418632,-12.7341891705786));
#2994=CARTESIAN_POINT('Ctrl Pts',(-7.89081486937766,37.7839178525281,-18.6614787699108));
#2995=CARTESIAN_POINT('Ctrl Pts',(1.84308331972788,37.5002533631929,-20.1771849636682));
#2996=CARTESIAN_POINT('Ctrl Pts',(11.1412756418686,37.2165888738578,-16.9229940098332));
#2997=CARTESIAN_POINT('Ctrl Pts',(17.8056645367364,36.9329243845226,-9.66819836280189));
#2998=CARTESIAN_POINT('Ctrl Pts',(20.2607849617705,36.6492598951875,-0.127835533328253));
#2999=CARTESIAN_POINT('Ctrl Pts',(17.9262451547023,36.3655954058523,9.44274768420295));
#3000=CARTESIAN_POINT('Ctrl Pts',(11.3539315575162,36.0819309165172,16.7810603767059));
#3001=CARTESIAN_POINT('Ctrl Pts',(2.09754255944752,35.7982664271821,20.1523215644716));
#3002=CARTESIAN_POINT('Ctrl Pts',(-7.65470659712393,35.5146019378468,18.7595633198508));
#3003=CARTESIAN_POINT('Ctrl Pts',(-15.5973790978621,35.2309374485118,12.9320344411444));
#3004=CARTESIAN_POINT('Ctrl Pts',(-19.8528229416665,34.9472729591765,4.04736579120533));
#3005=CARTESIAN_POINT('Ctrl Pts',(-19.4150490442561,34.6636084698415,-5.79410222012417));
#3006=CARTESIAN_POINT('Ctrl Pts',(-14.3875472248033,34.3799439805062,-14.265841500715));
#3007=CARTESIAN_POINT('Ctrl Pts',(-5.958821880042,34.0962794911712,-19.3651281722237));
#3008=CARTESIAN_POINT('Ctrl Pts',(3.87857251823525,33.812615001836,-19.8864886837395));
#3009=CARTESIAN_POINT('Ctrl Pts',(12.7990694868943,33.5289505125009,-15.7066721347278));
#3010=CARTESIAN_POINT('Ctrl Pts',(18.6938613723386,33.2452860231657,-7.81379135144242));
#3011=CARTESIAN_POINT('Ctrl Pts',(20.1694112394676,32.9616215338306,1.92627646367344));
#3012=CARTESIAN_POINT('Ctrl Pts',(16.8769083394267,32.6779570444954,11.2109662460333));
#3013=CARTESIAN_POINT('Ctrl Pts',(9.59468214488203,32.3942925551603,17.8453881855154));
#3014=CARTESIAN_POINT('Ctrl Pts',(0.0442944815207541,32.1106280658251,20.2611300947005));
#3015=CARTESIAN_POINT('Ctrl Pts',(-9.51661707419267,31.82696357649,17.8871717394074));
#3016=CARTESIAN_POINT('Ctrl Pts',(-16.827690491154,31.5432990871548,11.2845938133513));
#3017=CARTESIAN_POINT('Ctrl Pts',(-20.160897833935,31.2596345978197,2.0144967918736));
#3018=CARTESIAN_POINT('Ctrl Pts',(-18.7276422245378,30.9759701084845,-7.7321569348489));
#3019=CARTESIAN_POINT('Ctrl Pts',(-12.8679941277788,30.6923056191494,-15.6502653565598));
#3020=CARTESIAN_POINT('Ctrl Pts',(-3.96464679805612,30.4086411298142,-19.8700147927816));
#3021=CARTESIAN_POINT('Ctrl Pts',(2.5930722951385,30.2195314702575,-19.5491631551646));
#3022=CARTESIAN_POINT('Ctrl Pts',(5.64222249072293,30.1249766404791,-18.6254832946783));
#3023=CARTESIAN_POINT('Ctrl Pts',(2.35124930762599,53.8215594674016,19.4657990442344));
#3024=CARTESIAN_POINT('Ctrl Pts',(-0.835506991250132,53.7270046376232,19.8507233170207));
#3025=CARTESIAN_POINT('Ctrl Pts',(-7.39859942014504,53.5378949780665,19.0257055689461));
#3026=CARTESIAN_POINT('Ctrl Pts',(-15.4976584671439,53.2542304887313,13.2860807705774));
#3027=CARTESIAN_POINT('Ctrl Pts',(-19.9315674705091,52.9705659993962,4.40727512992929));
#3028=CARTESIAN_POINT('Ctrl Pts',(-19.6543777810312,52.686901510061,-5.51421105245925));
#3029=CARTESIAN_POINT('Ctrl Pts',(-14.7305154059551,52.4032370207259,-14.1317366880123));
#3030=CARTESIAN_POINT('Ctrl Pts',(-6.32453584432345,52.1195725313907,-19.4087120573804));
#3031=CARTESIAN_POINT('Ctrl Pts',(3.57665991873037,51.8359080420556,-20.0973573976942));
#3032=CARTESIAN_POINT('Ctrl Pts',(12.6322848940173,51.5522435527204,-16.0350272263897));
#3033=CARTESIAN_POINT('Ctrl Pts',(18.7016544212907,51.2685790633853,-8.18198288890697));
#3034=CARTESIAN_POINT('Ctrl Pts',(20.349931271475,50.9849145740501,1.60527381176158));
#3035=CARTESIAN_POINT('Ctrl Pts',(17.1874795446085,50.701250084715,11.0130493154522));
#3036=CARTESIAN_POINT('Ctrl Pts',(9.96189564787207,50.4175855953798,17.817330960666));
#3037=CARTESIAN_POINT('Ctrl Pts',(0.381315860574492,50.1339211060447,20.4095877950711));
#3038=CARTESIAN_POINT('Ctrl Pts',(-9.2894079426539,49.8502566167095,18.177006522497));
#3039=CARTESIAN_POINT('Ctrl Pts',(-16.7641104433384,49.5665921273744,11.6473717442925));
#3040=CARTESIAN_POINT('Ctrl Pts',(-20.2757685978253,49.2829276380392,2.3642919503211));
#3041=CARTESIAN_POINT('Ctrl Pts',(-18.9942242871785,48.9992631487041,-7.47770760311098));
#3042=CARTESIAN_POINT('Ctrl Pts',(-13.2224354029705,48.715598659369,-15.551973193893));
#3043=CARTESIAN_POINT('Ctrl Pts',(-4.32485580474053,48.4319341700338,-19.9497441085197));
#3044=CARTESIAN_POINT('Ctrl Pts',(5.59512197058797,48.1482696806987,-19.6313850263131));
#3045=CARTESIAN_POINT('Ctrl Pts',(14.1924099725268,47.8646051913635,-14.6721561824506));
#3046=CARTESIAN_POINT('Ctrl Pts',(19.4346047823582,47.5809407020284,-6.24442189617503));
#3047=CARTESIAN_POINT('Ctrl Pts',(20.0824487918183,47.2972762126932,3.65949701536888));
#3048=CARTESIAN_POINT('Ctrl Pts',(15.9827913337385,47.0136117233581,12.6983089051158));
#3049=CARTESIAN_POINT('Ctrl Pts',(8.10479359061364,46.7299472340229,18.7352338850897));
#3050=CARTESIAN_POINT('Ctrl Pts',(-1.68918162428795,46.4462827446878,20.3431397112677));
#3051=CARTESIAN_POINT('Ctrl Pts',(-11.0838334138429,46.1626182553526,17.1419166001721));
#3052=CARTESIAN_POINT('Ctrl Pts',(-17.858261149336,45.8789537660175,9.8883353803916));
#3053=CARTESIAN_POINT('Ctrl Pts',(-20.4109865476307,45.5952892766824,0.297146471004314));
#3054=CARTESIAN_POINT('Ctrl Pts',(-18.1385439807257,45.3116247873472,-9.3642880205741));
#3055=CARTESIAN_POINT('Ctrl Pts',(-11.578140067745,45.027960298012,-16.8119998942583));
#3056=CARTESIAN_POINT('Ctrl Pts',(-2.28065774744747,44.7442958086769,-20.2853461422755));
#3057=CARTESIAN_POINT('Ctrl Pts',(7.55597326499919,44.4606313193418,-18.9632258830484));
#3058=CARTESIAN_POINT('Ctrl Pts',(15.6063682197616,44.1769668300066,-13.1581890418903));
#3059=CARTESIAN_POINT('Ctrl Pts',(19.9674095114092,43.8933023406715,-4.24254938410794));
#3060=CARTESIAN_POINT('Ctrl Pts',(19.6081446827283,43.6096378513363,5.67603118156499));
#3061=CARTESIAN_POINT('Ctrl Pts',(14.6135041283542,43.3259733620011,14.2527949877728));
#3062=CARTESIAN_POINT('Ctrl Pts',(6.16422350476639,43.042308872666,19.4601905554954));
#3063=CARTESIAN_POINT('Ctrl Pts',(-3.74228280050009,42.7586443833308,20.0671868310929));
#3064=CARTESIAN_POINT('Ctrl Pts',(-12.7641114816057,42.4749798939957,15.9302895754612));
#3065=CARTESIAN_POINT('Ctrl Pts',(-18.7684974888008,42.1913154046606,8.02746347769871));
#3066=CARTESIAN_POINT('Ctrl Pts',(-20.3360008089787,41.9076509153254,-1.77305921224517));
#3067=CARTESIAN_POINT('Ctrl Pts',(-17.0960628320381,41.6239864259903,-11.1544297709883));
#3068=CARTESIAN_POINT('Ctrl Pts',(-9.81460660139152,41.3403219366551,-17.8988872596267));
#3069=CARTESIAN_POINT('Ctrl Pts',(-0.212972203281963,41.05665744732,-20.4120383772306));
#3070=CARTESIAN_POINT('Ctrl Pts',(9.4390089358025,40.7729929579848,-18.0997728765514));
#3071=CARTESIAN_POINT('Ctrl Pts',(16.8596033933025,40.4893284686497,-11.5087115392406));
#3072=CARTESIAN_POINT('Ctrl Pts',(20.2945787328974,40.2056639793145,-2.1969847352987));
#3073=CARTESIAN_POINT('Ctrl Pts',(18.9319049759662,39.9219994899794,7.63411041666903));
#3074=CARTESIAN_POINT('Ctrl Pts',(13.093718916026,39.6383350006442,15.6604978471634));
#3075=CARTESIAN_POINT('Ctrl Pts',(4.16017081115702,39.3546705113091,19.9847353421279));
#3076=CARTESIAN_POINT('Ctrl Pts',(-5.75684386358992,39.0710060219739,19.5845708812619));
#3077=CARTESIAN_POINT('Ctrl Pts',(-14.3129376182953,38.7873415326388,14.5546035537782));
#3078=CARTESIAN_POINT('Ctrl Pts',(-19.4854453850015,38.5036770433037,6.08392028392143));
#3079=CARTESIAN_POINT('Ctrl Pts',(-20.0515836045849,38.2200125539685,-3.82500494393612));
#3080=CARTESIAN_POINT('Ctrl Pts',(-15.8775169039141,37.9363480646334,-12.8296969893646));
#3081=CARTESIAN_POINT('Ctrl Pts',(-7.94999684842001,37.6526835752982,-18.8014419123425));
#3082=CARTESIAN_POINT('Ctrl Pts',(1.85690664725514,37.3690190859631,-20.3285160691912));
#3083=CARTESIAN_POINT('Ctrl Pts',(11.2248364340646,37.0853545966279,-17.0499183254338));
#3084=CARTESIAN_POINT('Ctrl Pts',(17.9392089783277,36.8016901072928,-9.74071091345282));
#3085=CARTESIAN_POINT('Ctrl Pts',(20.4127430764758,36.5180256179576,-0.128794313881315));
#3086=CARTESIAN_POINT('Ctrl Pts',(18.0606939641767,36.2343611286225,9.51356932997501));
#3087=CARTESIAN_POINT('Ctrl Pts',(11.43908729248,35.9506966392873,16.9069201744589));
#3088=CARTESIAN_POINT('Ctrl Pts',(2.11327435920437,35.6670321499522,20.3034661917574));
#3089=CARTESIAN_POINT('Ctrl Pts',(-7.71211773807824,35.383367660617,18.9002621072099));
#3090=CARTESIAN_POINT('Ctrl Pts',(-15.7143611560603,35.0997031712819,13.0290261211728));
#3091=CARTESIAN_POINT('Ctrl Pts',(-20.0017212960129,34.8160386819467,4.07772147968603));
#3092=CARTESIAN_POINT('Ctrl Pts',(-19.5606640472924,34.5323741926116,-5.83755862393481));
#3093=CARTESIAN_POINT('Ctrl Pts',(-14.4954554093758,34.2487097032764,-14.3728368800661));
#3094=CARTESIAN_POINT('Ctrl Pts',(-6.00351370203096,33.9650452139413,-19.5103687631338));
#3095=CARTESIAN_POINT('Ctrl Pts',(3.90766224405355,33.6813807246061,-20.0356395340063));
#3096=CARTESIAN_POINT('Ctrl Pts',(12.8950639041969,33.397716235271,-15.8244739049259));
#3097=CARTESIAN_POINT('Ctrl Pts',(18.8340674097308,33.1140517459358,-7.87239564088531));
#3098=CARTESIAN_POINT('Ctrl Pts',(20.3206839976297,32.8303872566008,1.94072373947406));
#3099=CARTESIAN_POINT('Ctrl Pts',(17.0034870942043,32.5467227672655,11.2950497442454));
#3100=CARTESIAN_POINT('Ctrl Pts',(9.66664314302491,32.2630582779305,17.9792305213566));
#3101=CARTESIAN_POINT('Ctrl Pts',(0.0446270390856308,31.9793937885952,20.4130908725821));
#3102=CARTESIAN_POINT('Ctrl Pts',(-9.58799343370268,31.6957292992602,18.0213273453348));
#3103=CARTESIAN_POINT('Ctrl Pts',(-16.9538986553872,31.4120648099249,11.3692298036081));
#3104=CARTESIAN_POINT('Ctrl Pts',(-20.3121095021436,31.1284003205899,2.02960514964943));
#3105=CARTESIAN_POINT('Ctrl Pts',(-18.8680961779327,30.8447358312547,-7.79014778567339));
#3106=CARTESIAN_POINT('Ctrl Pts',(-12.9645164222397,30.5610713419195,-15.7676464364222));
#3107=CARTESIAN_POINT('Ctrl Pts',(-3.99435877262015,30.2774068525844,-20.0190370340731));
#3108=CARTESIAN_POINT('Ctrl Pts',(2.61248231763768,30.0882971930276,-19.6957920450376));
#3109=CARTESIAN_POINT('Ctrl Pts',(5.68453878451291,29.9937423632492,-18.7651731818414));
#3110=CARTESIAN_POINT('Ctrl Pts',(2.35186803664952,53.8169203357015,19.4709214507763));
#3111=CARTESIAN_POINT('Ctrl Pts',(-0.835728231649532,53.7223655059232,19.8559471824094));
#3112=CARTESIAN_POINT('Ctrl Pts',(-7.40054556370451,53.5332558463665,19.0307122490736));
#3113=CARTESIAN_POINT('Ctrl Pts',(-15.5017371483404,53.2495913570312,13.2895770872723));
#3114=CARTESIAN_POINT('Ctrl Pts',(-19.9368123714836,52.9659268676962,4.40843491954487));
#3115=CARTESIAN_POINT('Ctrl Pts',(-19.6595500301255,52.682262378361,-5.51566214186331));
#3116=CARTESIAN_POINT('Ctrl Pts',(-14.7343917686363,52.3985978890259,-14.1354555298595));
#3117=CARTESIAN_POINT('Ctrl Pts',(-6.3262002033585,52.1149333996907,-19.4138195597816));
#3118=CARTESIAN_POINT('Ctrl Pts',(3.57760114770736,51.8312689103556,-20.1026461221598));
#3119=CARTESIAN_POINT('Ctrl Pts',(12.6356091391944,51.5476044210204,-16.0392469268364));
#3120=CARTESIAN_POINT('Ctrl Pts',(18.706575861892,51.2639399316853,-8.18413602032115));
#3121=CARTESIAN_POINT('Ctrl Pts',(20.3552864600137,50.98027544235,1.60569624796426));
#3122=CARTESIAN_POINT('Ctrl Pts',(17.1920025198992,50.6966109530149,11.0159474565449));
#3123=CARTESIAN_POINT('Ctrl Pts',(9.96451717205493,50.4129464636797,17.8220196838587));
#3124=CARTESIAN_POINT('Ctrl Pts',(0.381416206021541,50.1292819743447,20.4149586840892));
#3125=CARTESIAN_POINT('Ctrl Pts',(-9.29185249869818,49.8456174850094,18.18178989617));
#3126=CARTESIAN_POINT('Ctrl Pts',(-16.7685220060165,49.5619529956743,11.6504368106559));
#3127=CARTESIAN_POINT('Ctrl Pts',(-20.2811042716596,49.2782885063392,2.36491412602784));
#3128=CARTESIAN_POINT('Ctrl Pts',(-18.999222715934,48.9946240170041,-7.47967540070289));
#3129=CARTESIAN_POINT('Ctrl Pts',(-13.2259149555241,48.7109595276689,-15.5560657764083));
#3130=CARTESIAN_POINT('Ctrl Pts',(-4.32599391300361,48.4272950383338,-19.9549939872915));
#3131=CARTESIAN_POINT('Ctrl Pts',(5.59659435599133,48.1436305489987,-19.6365511272388));
#3132=CARTESIAN_POINT('Ctrl Pts',(14.1961447789205,47.8599660596635,-14.6760172365503));
#3133=CARTESIAN_POINT('Ctrl Pts',(19.4397190995403,47.5763015703284,-6.24606514822754));
#3134=CARTESIAN_POINT('Ctrl Pts',(20.0877335925167,47.2926370809931,3.66046003101415));
#3135=CARTESIAN_POINT('Ctrl Pts',(15.9869972882849,47.0089725916581,12.7016505310532));
#3136=CARTESIAN_POINT('Ctrl Pts',(8.1069264091395,46.7253081023228,18.7401641591884));
#3137=CARTESIAN_POINT('Ctrl Pts',(-1.68962614120521,46.4416436129877,20.3484931141353));
#3138=CARTESIAN_POINT('Ctrl Pts',(-11.0867501821699,46.1579791236525,17.1464275845524));
#3139=CARTESIAN_POINT('Ctrl Pts',(-17.8629606435048,45.8743146343175,9.89093754720224));
#3140=CARTESIAN_POINT('Ctrl Pts',(-20.4163578047457,45.5906501449824,0.297224666641401));
#3141=CARTESIAN_POINT('Ctrl Pts',(-18.1433172327772,45.3069856556472,-9.36675228160036));
#3142=CARTESIAN_POINT('Ctrl Pts',(-11.5811869154352,45.023321166312,-16.8164240593439));
#3143=CARTESIAN_POINT('Ctrl Pts',(-2.28125791437836,44.7396566769769,-20.2906843364653));
#3144=CARTESIAN_POINT('Ctrl Pts',(7.557961658606,44.4559921876418,-18.9682161544255));
#3145=CARTESIAN_POINT('Ctrl Pts',(15.6104751166106,44.1723276983066,-13.1616516876741));
#3146=CARTESIAN_POINT('Ctrl Pts',(19.9726640389233,43.8886632089715,-4.24366583301215));
#3147=CARTESIAN_POINT('Ctrl Pts',(19.6133046678369,43.6049987196362,5.67752485864902));
#3148=CARTESIAN_POINT('Ctrl Pts',(14.6173497478612,43.321334230301,14.256545684796));
#3149=CARTESIAN_POINT('Ctrl Pts',(6.16584565219571,43.037669740966,19.465311605707));
#3150=CARTESIAN_POINT('Ctrl Pts',(-3.74326760165467,42.7540052516307,20.0724676155269));
#3151=CARTESIAN_POINT('Ctrl Pts',(-12.7674704238328,42.4703407622956,15.9344817138973));
#3152=CARTESIAN_POINT('Ctrl Pts',(-18.7734365163896,42.1866762729606,8.0295759464037));
#3153=CARTESIAN_POINT('Ctrl Pts',(-20.3413523332071,41.9030117836254,-1.7735258019853));
#3154=CARTESIAN_POINT('Ctrl Pts',(-17.1005617497612,41.6193472942903,-11.1573651171133));
#3155=CARTESIAN_POINT('Ctrl Pts',(-9.81718936609107,41.3356828049551,-17.9035974447674));
#3156=CARTESIAN_POINT('Ctrl Pts',(-0.213028248023332,41.05201831562,-20.41740991114));
#3157=CARTESIAN_POINT('Ctrl Pts',(9.44149286002567,40.7683538262848,-18.1045359257855));
#3158=CARTESIAN_POINT('Ctrl Pts',(16.8640400854962,40.4846893369497,-11.5117401164529));
#3159=CARTESIAN_POINT('Ctrl Pts',(20.2999193566913,40.2010248476145,-2.19756288324188));
#3160=CARTESIAN_POINT('Ctrl Pts',(18.9368870050839,39.9173603582794,7.63611937247311));
#3161=CARTESIAN_POINT('Ctrl Pts',(13.0971645961613,39.6336958689442,15.6646189885051));
#3162=CARTESIAN_POINT('Ctrl Pts',(4.16126558171192,39.350031379609,19.9899944290244));
#3163=CARTESIAN_POINT('Ctrl Pts',(-5.75835880695092,39.0663668902739,19.5897246628022));
#3164=CARTESIAN_POINT('Ctrl Pts',(-14.3167041421641,38.7827024009388,14.558433673293));
#3165=CARTESIAN_POINT('Ctrl Pts',(-19.4905730811527,38.4990379116037,6.08552129914113));
#3166=CARTESIAN_POINT('Ctrl Pts',(-20.0568602829488,38.2153734222685,-3.82601151385237));
#3167=CARTESIAN_POINT('Ctrl Pts',(-15.8816951549476,37.9317089329334,-12.8330731907587));
#3168=CARTESIAN_POINT('Ctrl Pts',(-7.95208893137916,37.6480444435982,-18.8063896094275));
#3169=CARTESIAN_POINT('Ctrl Pts',(1.85739530188323,37.3643799542631,-20.3338656237715));
#3170=CARTESIAN_POINT('Ctrl Pts',(11.2277903080687,37.0807154649279,-17.0544050999903));
#3171=CARTESIAN_POINT('Ctrl Pts',(17.9439297743379,36.7970509755928,-9.74327423211832));
#3172=CARTESIAN_POINT('Ctrl Pts',(20.4181147958306,36.5133864862576,-0.128828206773863));
#3173=CARTESIAN_POINT('Ctrl Pts',(18.0654467295916,36.2297219969225,9.51607287515306));
#3174=CARTESIAN_POINT('Ctrl Pts',(11.4420975477109,35.9460575075872,16.9113693183094));
#3175=CARTESIAN_POINT('Ctrl Pts',(2.11383047832578,35.6623930182522,20.308809154332));
#3176=CARTESIAN_POINT('Ctrl Pts',(-7.71414722191097,35.378728528917,18.905235809343));
#3177=CARTESIAN_POINT('Ctrl Pts',(-15.7184964718176,35.0950640395819,13.0324547770618));
#3178=CARTESIAN_POINT('Ctrl Pts',(-20.006984852839,34.8113995502467,4.07879455327383));
#3179=CARTESIAN_POINT('Ctrl Pts',(-19.5658115376498,34.5277350609116,-5.83909480780952));
#3180=CARTESIAN_POINT('Ctrl Pts',(-14.4992699637004,34.2440705715764,-14.3766191667262));
#3181=CARTESIAN_POINT('Ctrl Pts',(-6.00509355793826,33.9604060822413,-19.5155030180225));
#3182=CARTESIAN_POINT('Ctrl Pts',(3.90869056586123,33.6767415929061,-20.0409120165633));
#3183=CARTESIAN_POINT('Ctrl Pts',(12.8984573068486,33.393077103571,-15.8286381975024));
#3184=CARTESIAN_POINT('Ctrl Pts',(18.8390236931527,33.1094126142358,-7.87446730251712));
#3185=CARTESIAN_POINT('Ctrl Pts',(20.3260314896307,32.8257481249007,1.94123445067361));
#3186=CARTESIAN_POINT('Ctrl Pts',(17.0079616531857,32.5420836355655,11.2980220959072));
#3187=CARTESIAN_POINT('Ctrl Pts',(9.66918696430926,32.2584191462305,17.9839618479286));
#3188=CARTESIAN_POINT('Ctrl Pts',(0.0446387949955499,31.9747546568951,20.4184626860802));
#3189=CARTESIAN_POINT('Ctrl Pts',(-9.59051658801136,31.6910901675601,18.0260697460044));
#3190=CARTESIAN_POINT('Ctrl Pts',(-16.9583601139928,31.4074256782248,11.3722216858637));
#3191=CARTESIAN_POINT('Ctrl Pts',(-20.3174548346148,31.1237611888899,2.03013923009681));
#3192=CARTESIAN_POINT('Ctrl Pts',(-18.8730612251852,30.8400966995547,-7.79219776225003));
#3193=CARTESIAN_POINT('Ctrl Pts',(-12.9679284853489,30.5564322102195,-15.7717958575954));
#3194=CARTESIAN_POINT('Ctrl Pts',(-3.99540909092099,30.2727677208844,-20.0243049703027));
#3195=CARTESIAN_POINT('Ctrl Pts',(2.61316846193303,30.0836580613276,-19.7009753762946));
#3196=CARTESIAN_POINT('Ctrl Pts',(5.68603466549838,29.9891032315492,-18.7701112193526));
#3197=CARTESIAN_POINT('Ctrl Pts',(2.35248676567306,53.8122812040015,19.4760438573182));
#3198=CARTESIAN_POINT('Ctrl Pts',(-0.835949472048931,53.7177263742231,19.8611710477982));
#3199=CARTESIAN_POINT('Ctrl Pts',(-7.40249170726399,53.5286167146664,19.035718929201));
#3200=CARTESIAN_POINT('Ctrl Pts',(-15.5058158295368,53.2449522253312,13.2930734039672));
#3201=CARTESIAN_POINT('Ctrl Pts',(-19.9420572724581,52.9612877359961,4.40959470916045));
#3202=CARTESIAN_POINT('Ctrl Pts',(-19.6647222792197,52.6776232466609,-5.51711323126738));
#3203=CARTESIAN_POINT('Ctrl Pts',(-14.7382681313176,52.3939587573258,-14.1391743717067));
#3204=CARTESIAN_POINT('Ctrl Pts',(-6.32786456239355,52.1102942679906,-19.4189270621828));
#3205=CARTESIAN_POINT('Ctrl Pts',(3.57854237668436,51.8266297786555,-20.1079348466254));
#3206=CARTESIAN_POINT('Ctrl Pts',(12.6389333843715,51.5429652893203,-16.0434666272831));
#3207=CARTESIAN_POINT('Ctrl Pts',(18.7114973024933,51.2593007999852,-8.18628915173532));
#3208=CARTESIAN_POINT('Ctrl Pts',(20.3606416485524,50.97563631065,1.60611868416694));
#3209=CARTESIAN_POINT('Ctrl Pts',(17.19652549519,50.6919718213149,11.0188455976376));
#3210=CARTESIAN_POINT('Ctrl Pts',(9.96713869623779,50.4083073319797,17.8267084070514));
#3211=CARTESIAN_POINT('Ctrl Pts',(0.38151655146859,50.1246428426446,20.4203295731073));
#3212=CARTESIAN_POINT('Ctrl Pts',(-9.29429705474246,49.8409783533094,18.1865732698431));
#3213=CARTESIAN_POINT('Ctrl Pts',(-16.7729335686945,49.5573138639743,11.6535018770193));
#3214=CARTESIAN_POINT('Ctrl Pts',(-20.2864399454939,49.2736493746391,2.36553630173456));
#3215=CARTESIAN_POINT('Ctrl Pts',(-19.0042211446896,48.989984885304,-7.4816431982948));
#3216=CARTESIAN_POINT('Ctrl Pts',(-13.2293945080778,48.7063203959688,-15.5601583589236));
#3217=CARTESIAN_POINT('Ctrl Pts',(-4.3271320212667,48.4226559066337,-19.9602438660632));
#3218=CARTESIAN_POINT('Ctrl Pts',(5.5980667413947,48.1389914172986,-19.6417172281645));
#3219=CARTESIAN_POINT('Ctrl Pts',(14.1998795853142,47.8553269279634,-14.6798782906499));
#3220=CARTESIAN_POINT('Ctrl Pts',(19.4448334167225,47.5716624386283,-6.24770840028006));
#3221=CARTESIAN_POINT('Ctrl Pts',(20.0930183932152,47.2879979492931,3.66142304665942));
#3222=CARTESIAN_POINT('Ctrl Pts',(15.9912032428313,47.004333459958,12.7049921569905));
#3223=CARTESIAN_POINT('Ctrl Pts',(8.10905922766536,46.7206689706228,18.7450944332872));
#3224=CARTESIAN_POINT('Ctrl Pts',(-1.69007065812247,46.4370044812877,20.3538465170029));
#3225=CARTESIAN_POINT('Ctrl Pts',(-11.0896669504969,46.1533399919525,17.1509385689327));
#3226=CARTESIAN_POINT('Ctrl Pts',(-17.8676601376735,45.8696755026174,9.8935397140129));
#3227=CARTESIAN_POINT('Ctrl Pts',(-20.4217290618606,45.5860110132823,0.297302862278477));
#3228=CARTESIAN_POINT('Ctrl Pts',(-18.1480904848286,45.3023465239471,-9.36921654262662));
#3229=CARTESIAN_POINT('Ctrl Pts',(-11.5842337631254,45.0186820346119,-16.8208482244296));
#3230=CARTESIAN_POINT('Ctrl Pts',(-2.28185808130925,44.7350175452768,-20.296022530655));
#3231=CARTESIAN_POINT('Ctrl Pts',(7.55995005221281,44.4513530559417,-18.9732064258026));
#3232=CARTESIAN_POINT('Ctrl Pts',(15.6145820134597,44.1676885666065,-13.1651143334578));
#3233=CARTESIAN_POINT('Ctrl Pts',(19.9779185664375,43.8840240772714,-4.24478228191636));
#3234=CARTESIAN_POINT('Ctrl Pts',(19.6184646529456,43.6003595879362,5.67901853573306));
#3235=CARTESIAN_POINT('Ctrl Pts',(14.6211953673681,43.316695098601,14.2602963818193));
#3236=CARTESIAN_POINT('Ctrl Pts',(6.16746779962503,43.0330306092659,19.4704326559187));
#3237=CARTESIAN_POINT('Ctrl Pts',(-3.74425240280926,42.7493661199307,20.0777483999609));
#3238=CARTESIAN_POINT('Ctrl Pts',(-12.7708293660599,42.4657016305956,15.9386738523334));
#3239=CARTESIAN_POINT('Ctrl Pts',(-18.7783755439784,42.1820371412605,8.03168841510866));
#3240=CARTESIAN_POINT('Ctrl Pts',(-20.3467038574354,41.8983726519253,-1.77399239172543));
#3241=CARTESIAN_POINT('Ctrl Pts',(-17.1050606674842,41.6147081625902,-11.1603004632384));
#3242=CARTESIAN_POINT('Ctrl Pts',(-9.81977213079062,41.331043673255,-17.9083076299081));
#3243=CARTESIAN_POINT('Ctrl Pts',(-0.213084292764702,41.0473791839199,-20.4227814450494));
#3244=CARTESIAN_POINT('Ctrl Pts',(9.44397678424884,40.7637146945847,-18.1092989750195));
#3245=CARTESIAN_POINT('Ctrl Pts',(16.8684767776899,40.4800502052496,-11.5147686936652));
#3246=CARTESIAN_POINT('Ctrl Pts',(20.3052599804853,40.1963857159144,-2.19814103118507));
#3247=CARTESIAN_POINT('Ctrl Pts',(18.9418690342016,39.9127212265793,7.63812832827719));
#3248=CARTESIAN_POINT('Ctrl Pts',(13.1006102762966,39.6290567372441,15.6687401298467));
#3249=CARTESIAN_POINT('Ctrl Pts',(4.16236035226682,39.345392247909,19.9952535159209));
#3250=CARTESIAN_POINT('Ctrl Pts',(-5.75987375031193,39.0617277585738,19.5948784443426));
#3251=CARTESIAN_POINT('Ctrl Pts',(-14.320470666033,38.7780632692387,14.5622637928079));
#3252=CARTESIAN_POINT('Ctrl Pts',(-19.4957007773038,38.4943987799036,6.08712231436083));
#3253=CARTESIAN_POINT('Ctrl Pts',(-20.0621369613127,38.2107342905684,-3.82701808376861));
#3254=CARTESIAN_POINT('Ctrl Pts',(-15.8858734059811,37.9270698012333,-12.8364493921527));
#3255=CARTESIAN_POINT('Ctrl Pts',(-7.95418101433831,37.6434053118981,-18.8113373065124));
#3256=CARTESIAN_POINT('Ctrl Pts',(1.85788395651131,37.359740822563,-20.3392151783517));
#3257=CARTESIAN_POINT('Ctrl Pts',(11.2307441820728,37.0760763332278,-17.0588918745468));
#3258=CARTESIAN_POINT('Ctrl Pts',(17.9486505703482,36.7924118438927,-9.74583755078384));
#3259=CARTESIAN_POINT('Ctrl Pts',(20.4234865151855,36.5087473545575,-0.128862099666414));
#3260=CARTESIAN_POINT('Ctrl Pts',(18.0701994950065,36.2250828652224,9.5185764203311));
#3261=CARTESIAN_POINT('Ctrl Pts',(11.4451078029419,35.9414183758872,16.91581846216));
#3262=CARTESIAN_POINT('Ctrl Pts',(2.11438659744718,35.6577538865521,20.3141521169065));
#3263=CARTESIAN_POINT('Ctrl Pts',(-7.7161767057437,35.3740893972169,18.9102095114761));
#3264=CARTESIAN_POINT('Ctrl Pts',(-15.7226317875749,35.0904249078818,13.0358834329508));
#3265=CARTESIAN_POINT('Ctrl Pts',(-20.0122484096652,34.8067604185466,4.07986762686163));
#3266=CARTESIAN_POINT('Ctrl Pts',(-19.5709590280071,34.5230959292115,-5.84063099168422));
#3267=CARTESIAN_POINT('Ctrl Pts',(-14.5030845180251,34.2394314398763,-14.3804014533863));
#3268=CARTESIAN_POINT('Ctrl Pts',(-6.00667341384557,33.9557669505412,-19.5206372729111));
#3269=CARTESIAN_POINT('Ctrl Pts',(3.90971888766891,33.672102461206,-20.0461844991202));
#3270=CARTESIAN_POINT('Ctrl Pts',(12.9018507095002,33.3884379718709,-15.8328024900789));
#3271=CARTESIAN_POINT('Ctrl Pts',(18.8439799765745,33.1047734825357,-7.87653896414892));
#3272=CARTESIAN_POINT('Ctrl Pts',(20.3313789816317,32.8211089932007,1.94174516187317));
#3273=CARTESIAN_POINT('Ctrl Pts',(17.0124362121671,32.5374445038654,11.300994447569));
#3274=CARTESIAN_POINT('Ctrl Pts',(9.67173078559361,32.2537800145304,17.9886931745006));
#3275=CARTESIAN_POINT('Ctrl Pts',(0.0446505509054691,31.9701155251951,20.4238344995783));
#3276=CARTESIAN_POINT('Ctrl Pts',(-9.59303974232004,31.6864510358601,18.0308121466739));
#3277=CARTESIAN_POINT('Ctrl Pts',(-16.9628215725985,31.4027865465248,11.3752135681193));
#3278=CARTESIAN_POINT('Ctrl Pts',(-20.322800167086,31.1191220571898,2.03067331054418));
#3279=CARTESIAN_POINT('Ctrl Pts',(-18.8780262724377,30.8354575678546,-7.79424773882668));
#3280=CARTESIAN_POINT('Ctrl Pts',(-12.9713405484581,30.5517930785194,-15.7759452787685));
#3281=CARTESIAN_POINT('Ctrl Pts',(-3.99645940922183,30.2681285891843,-20.0295729065324));
#3282=CARTESIAN_POINT('Ctrl Pts',(2.61385460622837,30.0790189296275,-19.7061587075517));
#3283=CARTESIAN_POINT('Ctrl Pts',(5.68753054648386,29.9844640998491,-18.7750492568638));
#3284=CARTESIAN_POINT('Ctrl Pts',(2.3531054946966,53.8076420723014,19.4811662638601));
#3285=CARTESIAN_POINT('Ctrl Pts',(-0.83617071244833,53.713087242523,19.8663949131869));
#3286=CARTESIAN_POINT('Ctrl Pts',(-7.40443785082346,53.5239775829663,19.0407256093285));
#3287=CARTESIAN_POINT('Ctrl Pts',(-15.5098945107332,53.2403130936311,13.2965697206621));
#3288=CARTESIAN_POINT('Ctrl Pts',(-19.9473021734326,52.956648604296,4.41075449877604));
#3289=CARTESIAN_POINT('Ctrl Pts',(-19.669894528314,52.6729841149608,-5.51856432067145));
#3290=CARTESIAN_POINT('Ctrl Pts',(-14.7421444939989,52.3893196256257,-14.1428932135538));
#3291=CARTESIAN_POINT('Ctrl Pts',(-6.3295289214286,52.1056551362905,-19.424034564584));
#3292=CARTESIAN_POINT('Ctrl Pts',(3.57948360566135,51.8219906469554,-20.113223571091));
#3293=CARTESIAN_POINT('Ctrl Pts',(12.6422576295486,51.5383261576202,-16.0476863277298));
#3294=CARTESIAN_POINT('Ctrl Pts',(18.7164187430947,51.2546616682851,-8.18844228314949));
#3295=CARTESIAN_POINT('Ctrl Pts',(20.3659968370911,50.9709971789499,1.60654112036962));
#3296=CARTESIAN_POINT('Ctrl Pts',(17.2010484704808,50.6873326896148,11.0217437387303));
#3297=CARTESIAN_POINT('Ctrl Pts',(9.96976022042066,50.4036682002796,17.831397130244));
#3298=CARTESIAN_POINT('Ctrl Pts',(0.38161689691564,50.1200037109445,20.4257004621254));
#3299=CARTESIAN_POINT('Ctrl Pts',(-9.29674161078674,49.8363392216093,18.1913566435161));
#3300=CARTESIAN_POINT('Ctrl Pts',(-16.7773451313725,49.5526747322742,11.6565669433827));
#3301=CARTESIAN_POINT('Ctrl Pts',(-20.2917756193281,49.269010242939,2.36615847744129));
#3302=CARTESIAN_POINT('Ctrl Pts',(-19.0092195734451,48.9853457536039,-7.48361099588671));
#3303=CARTESIAN_POINT('Ctrl Pts',(-13.2328740606314,48.7016812642687,-15.5642509414388));
#3304=CARTESIAN_POINT('Ctrl Pts',(-4.32827012952978,48.4180167749336,-19.965493744835));
#3305=CARTESIAN_POINT('Ctrl Pts',(5.59953912679806,48.1343522855985,-19.6468833290901));
#3306=CARTESIAN_POINT('Ctrl Pts',(14.2036143917079,47.8506877962633,-14.6837393447495));
#3307=CARTESIAN_POINT('Ctrl Pts',(19.4499477339046,47.5670233069282,-6.24935165233257));
#3308=CARTESIAN_POINT('Ctrl Pts',(20.0983031939136,47.283358817593,3.66238606230469));
#3309=CARTESIAN_POINT('Ctrl Pts',(15.9954091973776,46.9996943282579,12.7083337829279));
#3310=CARTESIAN_POINT('Ctrl Pts',(8.11119204619121,46.7160298389227,18.7500247073859));
#3311=CARTESIAN_POINT('Ctrl Pts',(-1.69051517503973,46.4323653495876,20.3591999198705));
#3312=CARTESIAN_POINT('Ctrl Pts',(-11.0925837188238,46.1487008602524,17.155449553313));
#3313=CARTESIAN_POINT('Ctrl Pts',(-17.8723596318423,45.8650363709173,9.89614188082356));
#3314=CARTESIAN_POINT('Ctrl Pts',(-20.4271003189756,45.5813718815822,0.297381057915561));
#3315=CARTESIAN_POINT('Ctrl Pts',(-18.1528637368801,45.297707392247,-9.37168080365289));
#3316=CARTESIAN_POINT('Ctrl Pts',(-11.5872806108155,45.0140429029118,-16.8252723895153));
#3317=CARTESIAN_POINT('Ctrl Pts',(-2.28245824824014,44.7303784135767,-20.3013607248448));
#3318=CARTESIAN_POINT('Ctrl Pts',(7.56193844581962,44.4467139242416,-18.9781966971797));
#3319=CARTESIAN_POINT('Ctrl Pts',(15.6186889103088,44.1630494349064,-13.1685769792415));
#3320=CARTESIAN_POINT('Ctrl Pts',(19.9831730939516,43.8793849455713,-4.24589873082056));
#3321=CARTESIAN_POINT('Ctrl Pts',(19.6236246380542,43.5957204562361,5.68051221281708));
#3322=CARTESIAN_POINT('Ctrl Pts',(14.6250409868751,43.3120559669009,14.2640470788426));
#3323=CARTESIAN_POINT('Ctrl Pts',(6.16908994705435,43.0283914775658,19.4755537061303));
#3324=CARTESIAN_POINT('Ctrl Pts',(-3.74523720396384,42.7447269882306,20.083029184395));
#3325=CARTESIAN_POINT('Ctrl Pts',(-12.774188308287,42.4610624988955,15.9428659907695));
#3326=CARTESIAN_POINT('Ctrl Pts',(-18.7833145715672,42.1773980095604,8.03380088381365));
#3327=CARTESIAN_POINT('Ctrl Pts',(-20.3520553816638,41.8937335202252,-1.77445898146556));
#3328=CARTESIAN_POINT('Ctrl Pts',(-17.1095595852073,41.6100690308901,-11.1632358093634));
#3329=CARTESIAN_POINT('Ctrl Pts',(-9.82235489549016,41.3264045415549,-17.9130178150487));
#3330=CARTESIAN_POINT('Ctrl Pts',(-0.213140337506071,41.0427400522198,-20.4281529789587));
#3331=CARTESIAN_POINT('Ctrl Pts',(9.44646070847201,40.7590755628846,-18.1140620242536));
#3332=CARTESIAN_POINT('Ctrl Pts',(16.8729134698836,40.4754110735495,-11.5177972708775));
#3333=CARTESIAN_POINT('Ctrl Pts',(20.3106006042792,40.1917465842143,-2.19871917912825));
#3334=CARTESIAN_POINT('Ctrl Pts',(18.9468510633194,39.9080820948792,7.64013728408127));
#3335=CARTESIAN_POINT('Ctrl Pts',(13.1040559564319,39.624417605544,15.6728612711884));
#3336=CARTESIAN_POINT('Ctrl Pts',(4.16345512282173,39.3407531162089,20.0005126028173));
#3337=CARTESIAN_POINT('Ctrl Pts',(-5.76138869367294,39.0570886268737,19.6000322258829));
#3338=CARTESIAN_POINT('Ctrl Pts',(-14.3242371899018,38.7734241375386,14.5660939123227));
#3339=CARTESIAN_POINT('Ctrl Pts',(-19.500828473455,38.4897596482035,6.08872332958053));
#3340=CARTESIAN_POINT('Ctrl Pts',(-20.0674136396766,38.2060951588683,-3.82802465368487));
#3341=CARTESIAN_POINT('Ctrl Pts',(-15.8900516570147,37.9224306695332,-12.8398255935468));
#3342=CARTESIAN_POINT('Ctrl Pts',(-7.95627309729745,37.638766180198,-18.8162850035974));
#3343=CARTESIAN_POINT('Ctrl Pts',(1.8583726111394,37.3551016908629,-20.344564732932));
#3344=CARTESIAN_POINT('Ctrl Pts',(11.2336980560769,37.0714372015277,-17.0633786491032));
#3345=CARTESIAN_POINT('Ctrl Pts',(17.9533713663584,36.7877727121926,-9.74840086944935));
#3346=CARTESIAN_POINT('Ctrl Pts',(20.4288582345403,36.5041082228574,-0.128895992558966));
#3347=CARTESIAN_POINT('Ctrl Pts',(18.0749522604215,36.2204437335223,9.52107996550914));
#3348=CARTESIAN_POINT('Ctrl Pts',(11.4481180581729,35.9367792441871,16.9202676060106));
#3349=CARTESIAN_POINT('Ctrl Pts',(2.11494271656859,35.653114754852,20.3194950794811));
#3350=CARTESIAN_POINT('Ctrl Pts',(-7.71820618957644,35.3694502655168,18.9151832136093));
#3351=CARTESIAN_POINT('Ctrl Pts',(-15.7267671033322,35.0857857761817,13.0393120888398));
#3352=CARTESIAN_POINT('Ctrl Pts',(-20.0175119664913,34.8021212868465,4.08094070044942));
#3353=CARTESIAN_POINT('Ctrl Pts',(-19.5761065183645,34.5184567975114,-5.84216717555893));
#3354=CARTESIAN_POINT('Ctrl Pts',(-14.5068990723497,34.2347923081762,-14.3841837400463));
#3355=CARTESIAN_POINT('Ctrl Pts',(-6.00825326975288,33.9511278188411,-19.5257715277998));
#3356=CARTESIAN_POINT('Ctrl Pts',(3.91074720947659,33.6674633295059,-20.0514569816771));
#3357=CARTESIAN_POINT('Ctrl Pts',(12.9052441121519,33.3837988401708,-15.8369667826554));
#3358=CARTESIAN_POINT('Ctrl Pts',(18.8489362599963,33.1001343508356,-7.87861062578073));
#3359=CARTESIAN_POINT('Ctrl Pts',(20.3367264736328,32.8164698615006,1.94225587307272));
#3360=CARTESIAN_POINT('Ctrl Pts',(17.0169107711485,32.5328053721653,11.3039667992308));
#3361=CARTESIAN_POINT('Ctrl Pts',(9.67427460687796,32.2491408828303,17.9934245010726));
#3362=CARTESIAN_POINT('Ctrl Pts',(0.0446623068153865,31.965476393495,20.4292063130764));
#3363=CARTESIAN_POINT('Ctrl Pts',(-9.59556289662872,31.68181190416,18.0355545473434));
#3364=CARTESIAN_POINT('Ctrl Pts',(-16.9672830312041,31.3981474148247,11.3782054503749));
#3365=CARTESIAN_POINT('Ctrl Pts',(-20.3281454995571,31.1144829254897,2.03120739099156));
#3366=CARTESIAN_POINT('Ctrl Pts',(-18.8829913196902,30.8308184361545,-7.79629771540332));
#3367=CARTESIAN_POINT('Ctrl Pts',(-12.9747526115673,30.5471539468193,-15.7800946999417));
#3368=CARTESIAN_POINT('Ctrl Pts',(-3.99750972752267,30.2634894574842,-20.034840842762));
#3369=CARTESIAN_POINT('Ctrl Pts',(2.61454075052372,30.0743797979274,-19.7113420388087));
#3370=CARTESIAN_POINT('Ctrl Pts',(5.68902642746934,29.979824968149,-18.779987294375));
#3371=CARTESIAN_POINT('',(19.3015763042721,52.4278650949961,-2.1639902189168E-6));
#3372=CARTESIAN_POINT('Ctrl Pts',(19.3015763042721,52.4278650949961,-2.16399021824084E-6));
#3373=CARTESIAN_POINT('Ctrl Pts',(19.2977670391031,52.4366965640253,-0.653621645895388));
#3374=CARTESIAN_POINT('Ctrl Pts',(19.2604248941242,52.4455187179558,-1.30749813693376));
#3375=CARTESIAN_POINT('Ctrl Pts',(19.1899400294876,52.4543272423942,-1.95805238902005));
#3376=CARTESIAN_POINT('Ctrl Pts',(19.1697045869376,52.4568560745221,-2.14481948095725));
#3377=CARTESIAN_POINT('Ctrl Pts',(19.1467373512328,52.459383883125,-2.33131292724341));
#3378=CARTESIAN_POINT('Ctrl Pts',(19.1210475668496,52.4619109060073,-2.51744625920921));
#3379=CARTESIAN_POINT('Ctrl Pts',(19.0552132977716,52.4683868149492,-2.99444332848225));
#3380=CARTESIAN_POINT('Ctrl Pts',(18.9714993494163,52.4748575659409,-3.46907541556008));
#3381=CARTESIAN_POINT('Ctrl Pts',(18.8700617093228,52.4813271467528,-3.9398875105287));
#3382=CARTESIAN_POINT('Ctrl Pts',(18.7802305048678,52.4870564819001,-4.35682956008725));
#3383=CARTESIAN_POINT('Ctrl Pts',(18.6764994242758,52.4927851618985,-4.77077395589794));
#3384=CARTESIAN_POINT('Ctrl Pts',(18.5589853547496,52.4985158521141,-5.18068885177461));
#3385=CARTESIAN_POINT('Ctrl Pts',(18.5589849657362,52.4985158710847,-5.18069020873861));
#3386=CARTESIAN_POINT('Ctrl Pts',(18.5589845767228,52.4985158900553,-5.18069156570256));
#3387=CARTESIAN_POINT('Ctrl Pts',(18.5589841877091,52.498515909026,-5.18069292266647));
#3388=CARTESIAN_POINT('Ctrl Pts',(18.4080515788966,52.5058762817745,-5.70717858355061));
#3389=CARTESIAN_POINT('Ctrl Pts',(18.2344543513451,52.513479095232,-6.22705104912344));
#3390=CARTESIAN_POINT('Ctrl Pts',(18.0391251699577,52.5210834089178,-6.7385852261858));
#3391=CARTESIAN_POINT('Ctrl Pts',(17.9535303208729,52.5244156815343,-6.96274369742076));
#3392=CARTESIAN_POINT('Ctrl Pts',(17.8637630324595,52.5277482911497,-7.18530084031834));
#3393=CARTESIAN_POINT('Ctrl Pts',(17.7699048884025,52.5310612259593,-7.40611111088269));
#3394=CARTESIAN_POINT('Ctrl Pts',(17.7259205303489,52.5326137530451,-7.50958852459022));
#3395=CARTESIAN_POINT('Ctrl Pts',(17.6810372239274,52.5341623226694,-7.6126839625783));
#3396=CARTESIAN_POINT('Ctrl Pts',(17.6352627716455,52.5357052723172,-7.71538404164737));
#3397=CARTESIAN_POINT('Ctrl Pts',(17.3936694943237,52.5438488162282,-8.25742545222918));
#3398=CARTESIAN_POINT('Ctrl Pts',(17.1272494926858,52.5518398393464,-8.78847267220365));
#3399=CARTESIAN_POINT('Ctrl Pts',(16.8372326000287,52.559766216786,-9.30653113749214));
#3400=CARTESIAN_POINT('Ctrl Pts',(16.7282445554121,52.562744941129,-9.50121696634709));
#3401=CARTESIAN_POINT('Ctrl Pts',(16.615923531102,52.5657145200914,-9.69406832406877));
#3402=CARTESIAN_POINT('Ctrl Pts',(16.5003330096294,52.5686795511916,-9.88497872060944));
#3403=CARTESIAN_POINT('Ctrl Pts',(16.0768365277333,52.5795427277188,-10.584429508289));
#3404=CARTESIAN_POINT('Ctrl Pts',(15.6094517148398,52.5903467663709,-11.2578231886987));
#3405=CARTESIAN_POINT('Ctrl Pts',(15.1014752040786,52.6012183350193,-11.8995651927522));
#3406=CARTESIAN_POINT('Ctrl Pts',(14.7490674164793,52.6087604661492,-12.3447725499174));
#3407=CARTESIAN_POINT('Ctrl Pts',(14.3771219462809,52.6163353365705,-12.7747429958569));
#3408=CARTESIAN_POINT('Ctrl Pts',(13.9868311902884,52.6239459963791,-13.1875276990146));
#3409=CARTESIAN_POINT('Ctrl Pts',(13.8158946565658,52.6272792544362,-13.3683159581474));
#3410=CARTESIAN_POINT('Ctrl Pts',(13.6414396483538,52.6306193734354,-13.5458080780739));
#3411=CARTESIAN_POINT('Ctrl Pts',(13.4635686182698,52.6339665895421,-13.7198425333467));
#3412=CARTESIAN_POINT('Ctrl Pts',(13.3396571061476,52.6362983835896,-13.8410813461204));
#3413=CARTESIAN_POINT('Ctrl Pts',(13.2140885833556,52.6386331988656,-13.9606412890408));
#3414=CARTESIAN_POINT('Ctrl Pts',(13.0868994153786,52.6409704393641,-14.0784669866228));
#3415=CARTESIAN_POINT('Ctrl Pts',(12.7032602794519,52.6480202293703,-14.4338632010119));
#3416=CARTESIAN_POINT('Ctrl Pts',(12.3047710033602,52.6551396276375,-14.7735905864596));
#3417=CARTESIAN_POINT('Ctrl Pts',(11.892951913706,52.6622126924623,-15.0965384429583));
#3418=CARTESIAN_POINT('Ctrl Pts',(11.4908995344174,52.66911801233,-15.4118272611637));
#3419=CARTESIAN_POINT('Ctrl Pts',(11.0761263005994,52.6759850132296,-15.711138792503));
#3420=CARTESIAN_POINT('Ctrl Pts',(10.6500329784766,52.6828505705737,-15.9934647076619));
#3421=CARTESIAN_POINT('Ctrl Pts',(10.2455912820757,52.689367259559,-16.2614444344877));
#3422=CARTESIAN_POINT('Ctrl Pts',(9.83094944444809,52.6958829722916,-16.5141187870841));
#3423=CARTESIAN_POINT('Ctrl Pts',(9.40737946565782,52.702411526424,-16.7505738549075));
#3424=CARTESIAN_POINT('Ctrl Pts',(9.19149782225085,52.7057389458959,-16.871088318136));
#3425=CARTESIAN_POINT('Ctrl Pts',(8.97329829125311,52.7090693783442,-16.9873889101284));
#3426=CARTESIAN_POINT('Ctrl Pts',(8.75295868567676,52.7124024301348,-17.0993519281058));
#3427=CARTESIAN_POINT('Ctrl Pts',(8.75295812235117,52.7124024386562,-17.0993522143531));
#3428=CARTESIAN_POINT('Ctrl Pts',(8.75295755902557,52.7124024471776,-17.0993525006005));
#3429=CARTESIAN_POINT('Ctrl Pts',(8.75295699569995,52.7124024556989,-17.0993527868478));
#3430=CARTESIAN_POINT('Ctrl Pts',(8.26855652647554,52.719729925372,-17.3454952126078));
#3431=CARTESIAN_POINT('Ctrl Pts',(7.77359591482013,52.7271215684523,-17.5707862901989));
#3432=CARTESIAN_POINT('Ctrl Pts',(7.27003671385936,52.7345259828388,-17.7747685088055));
#3433=CARTESIAN_POINT('Ctrl Pts',(6.76156199996798,52.7420026757073,-17.9807419078557));
#3434=CARTESIAN_POINT('Ctrl Pts',(6.24432073594348,52.7494923693916,-18.1649881393313));
#3435=CARTESIAN_POINT('Ctrl Pts',(5.72035416746736,52.7569443507767,-18.3270843397305));
#3436=CARTESIAN_POINT('Ctrl Pts',(5.52790783555165,52.7596813698335,-18.3866202358374));
#3437=CARTESIAN_POINT('Ctrl Pts',(5.33455441367276,52.7624133244114,-18.4431685760771));
#3438=CARTESIAN_POINT('Ctrl Pts',(5.14039545918057,52.7651377841869,-18.4967101192884));
#3439=CARTESIAN_POINT('Ctrl Pts',(4.55462637211448,52.7733573603562,-18.6582426170764));
#3440=CARTESIAN_POINT('Ctrl Pts',(3.96146520803863,52.7815231203663,-18.7924304593631));
#3441=CARTESIAN_POINT('Ctrl Pts',(3.36335260006634,52.7896560606845,-18.8988086059575));
#3442=CARTESIAN_POINT('Ctrl Pts',(2.70421630198274,52.7986187812532,-19.0160402055068));
#3443=CARTESIAN_POINT('Ctrl Pts',(2.03884785694928,52.8075995956955,-19.0995281658032));
#3444=CARTESIAN_POINT('Ctrl Pts',(1.37082848793686,52.8165971016069,-19.1485060722415));
#3445=CARTESIAN_POINT('Ctrl Pts',(0.704627967841866,52.8255701095702,-19.1973506241452));
#3446=CARTESIAN_POINT('Ctrl Pts',(0.035791805525427,52.8345597184186,-19.2118726263212));
#3447=CARTESIAN_POINT('Ctrl Pts',(-0.632118367393023,52.843564378063,-19.1913624447888));
#3448=CARTESIAN_POINT('Ctrl Pts',(-0.735508105745949,52.8449582622144,-19.1881875533315));
#3449=CARTESIAN_POINT('Ctrl Pts',(-0.838875651902751,52.8463525066955,-19.1841733305882));
#3450=CARTESIAN_POINT('Ctrl Pts',(-0.942207795236344,52.847747105411,-19.1793172569549));
#3451=CARTESIAN_POINT('Ctrl Pts',(-1.13151936893712,52.8503021059074,-19.1704205970012));
#3452=CARTESIAN_POINT('Ctrl Pts',(-1.3207121110112,52.8528582954445,-19.158698264822));
#3453=CARTESIAN_POINT('Ctrl Pts',(-1.5097048146442,52.8554156357314,-19.1441350355703));
#3454=CARTESIAN_POINT('Ctrl Pts',(-1.73413046247433,52.8584524341876,-19.1268414464714));
#3455=CARTESIAN_POINT('Ctrl Pts',(-1.95829920710796,52.8614918260277,-19.1055398330848));
#3456=CARTESIAN_POINT('Ctrl Pts',(-2.18205463541133,52.8645320182357,-19.080263891662));
#3457=CARTESIAN_POINT('Ctrl Pts',(-2.49936529561556,52.8688433567537,-19.0444197303787));
#3458=CARTESIAN_POINT('Ctrl Pts',(-2.81584470864251,52.8731562975685,-19.0005827977587));
#3459=CARTESIAN_POINT('Ctrl Pts',(-3.13104719357217,52.8774658689263,-18.9488536459718));
#3460=CARTESIAN_POINT('Ctrl Pts',(-3.66666827147103,52.8847890892887,-18.8609507094035));
#3461=CARTESIAN_POINT('Ctrl Pts',(-4.19860312306632,52.8921028970356,-18.7502591860808));
#3462=CARTESIAN_POINT('Ctrl Pts',(-4.72478124005341,52.8994114277968,-18.6172654105063));
#3463=CARTESIAN_POINT('Ctrl Pts',(-4.86172291115088,52.9013135259332,-18.5826528158644));
#3464=CARTESIAN_POINT('Ctrl Pts',(-4.99827492587444,52.9032153402213,-18.546529553826));
#3465=CARTESIAN_POINT('Ctrl Pts',(-5.13440233380297,52.9051172886548,-18.5089037063098));
#3466=CARTESIAN_POINT('Ctrl Pts',(-5.40852110506648,52.908947228382,-18.4331368108267));
#3467=CARTESIAN_POINT('Ctrl Pts',(-5.68091816212145,52.9127777194398,-18.3512771297028));
#3468=CARTESIAN_POINT('Ctrl Pts',(-5.95130763229607,52.9166120884,-18.2633890087424));
#3469=CARTESIAN_POINT('Ctrl Pts',(-6.19358031714031,52.9200477357352,-18.1846400433436));
#3470=CARTESIAN_POINT('Ctrl Pts',(-6.43424312610224,52.9234869765453,-18.1010504460959));
#3471=CARTESIAN_POINT('Ctrl Pts',(-6.67308857696413,52.9269217457471,-18.0126665907947));
#3472=CARTESIAN_POINT('Ctrl Pts',(-7.24794549133676,52.9351886012295,-17.7999429648871));
#3473=CARTESIAN_POINT('Ctrl Pts',(-7.81233686427571,52.9434530644384,-17.5594167259492));
#3474=CARTESIAN_POINT('Ctrl Pts',(-8.36394641135816,52.9517005977088,-17.2927211746629));
#3475=CARTESIAN_POINT('Ctrl Pts',(-8.55659738081481,52.9545810686661,-17.1995771078554));
#3476=CARTESIAN_POINT('Ctrl Pts',(-8.74768941733454,52.9574594842478,-17.1032414222377));
#3477=CARTESIAN_POINT('Ctrl Pts',(-8.93712443558989,52.9603352569289,-17.0037850619168));
#3478=CARTESIAN_POINT('Ctrl Pts',(-9.68199009102075,52.9716429038609,-16.6127188921055));
#3479=CARTESIAN_POINT('Ctrl Pts',(-10.4012305218148,52.9829082108709,-16.1734030762077));
#3480=CARTESIAN_POINT('Ctrl Pts',(-11.0890955568288,52.9941622433698,-15.6900910673983));
#3481=CARTESIAN_POINT('Ctrl Pts',(-11.191548518261,52.9958384573054,-15.6181049304706));
#3482=CARTESIAN_POINT('Ctrl Pts',(-11.2933058627304,52.9975145576251,-15.5451425938077));
#3483=CARTESIAN_POINT('Ctrl Pts',(-11.3943490137149,52.9991907909564,-15.471217871545));
#3484=CARTESIAN_POINT('',(19.6084606077134,51.0304139295147,6.79311391263022E-6));
#3485=CARTESIAN_POINT('Ctrl Pts',(19.6082239644879,51.0301590524416,-5.30410009837914E-7));
#3486=CARTESIAN_POINT('Ctrl Pts',(19.6081228961578,51.0302499044831,1.27235052528564E-9));
#3487=CARTESIAN_POINT('Ctrl Pts',(19.6080429882435,51.0303217470891,1.29501649034898E-9));
#3488=CARTESIAN_POINT('Ctrl Pts',(19.6079630803296,51.0303935896954,1.29493127332122E-9));
#3489=CARTESIAN_POINT('Ctrl Pts',(19.4619959745594,51.1616278669257,1.13876142678843E-9));
#3490=CARTESIAN_POINT('Ctrl Pts',(19.3484325276744,51.3283200521975,1.08202536907338E-9));
#3491=CARTESIAN_POINT('Ctrl Pts',(19.2794064370868,51.5120303123133,1.10220810256578E-9));
#3492=CARTESIAN_POINT('Ctrl Pts',(19.2103803464993,51.6957405724291,1.12238741980942E-9));
#3493=CARTESIAN_POINT('Ctrl Pts',(19.1858916122094,51.8964689073886,1.21936334062287E-9));
#3494=CARTESIAN_POINT('Ctrl Pts',(19.2095723162942,52.0911135668887,1.11399156565992E-9));
#3495=CARTESIAN_POINT('Ctrl Pts',(19.2188730856566,52.1675616775171,1.07260527382854E-9));
#3496=CARTESIAN_POINT('Ctrl Pts',(19.235598643808,52.2430604109089,-2.37757997399772E-7));
#3497=CARTESIAN_POINT('Ctrl Pts',(19.2591786615383,52.3164591755645,9.76307862920846E-7));
#3498=CARTESIAN_POINT('Ctrl Pts',(19.271330389527,52.3542845000829,1.60196460854356E-6));
#3499=CARTESIAN_POINT('Ctrl Pts',(19.2853033312075,52.3915519118034,2.61382355468254E-6));
#3500=CARTESIAN_POINT('Ctrl Pts',(19.3010242427325,52.4281014788704,4.24733284151868E-6));
#3501=CARTESIAN_POINT('',(-19.6055582896054,52.8450582138894,-1.69465198790265E-7));
#3502=CARTESIAN_POINT('Ctrl Pts',(-19.6055603564746,52.84506054778,-2.36945370312524E-7));
#3503=CARTESIAN_POINT('Ctrl Pts',(-19.6055925456987,52.8417484517506,-0.112542683348563));
#3504=CARTESIAN_POINT('Ctrl Pts',(-19.604670084826,52.8384210276527,-0.225476948322951));
#3505=CARTESIAN_POINT('Ctrl Pts',(-19.602530556762,52.8346646800942,-0.352949600719289));
#3506=CARTESIAN_POINT('Ctrl Pts',(-19.6021510152469,52.8340383512254,-0.374203825924449));
#3507=CARTESIAN_POINT('Ctrl Pts',(-19.6017369520864,52.8334116164175,-0.395471145309745));
#3508=CARTESIAN_POINT('Ctrl Pts',(-19.6014532284003,52.8329937029726,-0.409652259667448));
#3509=CARTESIAN_POINT('Ctrl Pts',(-19.601367411632,52.8328712245684,-0.413808279820016));
#3510=CARTESIAN_POINT('Ctrl Pts',(-19.6008910042922,52.8321964631831,-0.436704660608734));
#3511=CARTESIAN_POINT('Ctrl Pts',(-19.6004835508813,52.8316553815306,-0.455064401847436));
#3512=CARTESIAN_POINT('Ctrl Pts',(-19.5991811139375,52.8300283248966,-0.510271276597607));
#3513=CARTESIAN_POINT('Ctrl Pts',(-19.5982060546033,52.8289385392534,-0.547246061249395));
#3514=CARTESIAN_POINT('Ctrl Pts',(-19.5968619084784,52.8275817926832,-0.593273797604071));
#3515=CARTESIAN_POINT('Ctrl Pts',(-19.5965962142169,52.8273196491068,-0.602166861007104));
#3516=CARTESIAN_POINT('Ctrl Pts',(-19.5920467800539,52.822930335825,-0.75106854957594));
#3517=CARTESIAN_POINT('Ctrl Pts',(-19.5862084513981,52.818731496207,-0.893463663275313));
#3518=CARTESIAN_POINT('Ctrl Pts',(-19.5671986531288,52.8079905028155,-1.25750638226643));
#3519=CARTESIAN_POINT('Ctrl Pts',(-19.5518006280488,52.8013550457248,-1.48220615243444));
#3520=CARTESIAN_POINT('Ctrl Pts',(-19.5238246462705,52.7918065123584,-1.80505401605452));
#3521=CARTESIAN_POINT('Ctrl Pts',(-19.515033557226,52.7890314538118,-1.8988246634322));
#3522=CARTESIAN_POINT('Ctrl Pts',(-19.4825388264516,52.7795173055043,-2.22006860033532));
#3523=CARTESIAN_POINT('Ctrl Pts',(-19.4551465276863,52.7726498907413,-2.45152359548534));
#3524=CARTESIAN_POINT('Ctrl Pts',(-19.3910763534847,52.7587751923332,-2.91797684619218));
#3525=CARTESIAN_POINT('Ctrl Pts',(-19.3546371681429,52.7517752224142,-3.15275663325107));
#3526=CARTESIAN_POINT('Ctrl Pts',(-19.2732575178531,52.7378546173678,-3.618128974937));
#3527=CARTESIAN_POINT('Ctrl Pts',(-19.2288599950743,52.7309489069084,-3.84830012335159));
#3528=CARTESIAN_POINT('Ctrl Pts',(-19.1664984192301,52.7221140573258,-4.14158092366669));
#3529=CARTESIAN_POINT('Ctrl Pts',(-19.15347365443,52.7203084427644,-4.20144436482753));
#3530=CARTESIAN_POINT('Ctrl Pts',(-19.1187289036541,52.7155949626976,-4.35750775452238));
#3531=CARTESIAN_POINT('Ctrl Pts',(-19.0964624470974,52.7126729670559,-4.45405222495282));
#3532=CARTESIAN_POINT('Ctrl Pts',(-19.0147093230669,52.7022915177831,-4.79628528775271));
#3533=CARTESIAN_POINT('Ctrl Pts',(-18.9502378247393,52.6947092060476,-5.04492027557614));
#3534=CARTESIAN_POINT('Ctrl Pts',(-18.8056163930994,52.6789823068514,-5.55878416790037));
#3535=CARTESIAN_POINT('Ctrl Pts',(-18.724933151062,52.6708284092191,-5.82427726941613));
#3536=CARTESIAN_POINT('Ctrl Pts',(-18.6062112572847,52.6596224046249,-6.1861192012831));
#3537=CARTESIAN_POINT('Ctrl Pts',(-18.5746953620314,52.6567126663424,-6.27980750678677));
#3538=CARTESIAN_POINT('Ctrl Pts',(-18.453941509786,52.6458014953979,-6.62992082424477));
#3539=CARTESIAN_POINT('Ctrl Pts',(-18.358806605257,52.6376831084699,-6.88856289683241));
#3540=CARTESIAN_POINT('Ctrl Pts',(-18.1554393757637,52.6212877671451,-7.40655123855349));
#3541=CARTESIAN_POINT('Ctrl Pts',(-18.047404793437,52.6130145251692,-7.66583915921304));
#3542=CARTESIAN_POINT('Ctrl Pts',(-17.8184800721864,52.5963552507257,-8.18297627883709));
#3543=CARTESIAN_POINT('Ctrl Pts',(-17.6978564495021,52.5879739328291,-8.44076733584705));
#3544=CARTESIAN_POINT('Ctrl Pts',(-17.5513771841012,52.578251134281,-8.73654191400148));
#3545=CARTESIAN_POINT('Ctrl Pts',(-17.5329526912771,52.5770357850931,-8.77345617734912));
#3546=CARTESIAN_POINT('Ctrl Pts',(-17.3873567747301,52.5674913505983,-9.06288984831342));
#3547=CARTESIAN_POINT('Ctrl Pts',(-17.2530909907949,52.5590424295113,-9.31635390107174));
#3548=CARTESIAN_POINT('Ctrl Pts',(-17.0701064667371,52.5479888585095,-9.64388298323993));
#3549=CARTESIAN_POINT('Ctrl Pts',(-17.0283502329665,52.545494890631,-9.71751976744482));
#3550=CARTESIAN_POINT('Ctrl Pts',(-16.8405189352235,52.5344025289127,-10.0438208624579));
#3551=CARTESIAN_POINT('Ctrl Pts',(-16.6874813361693,52.5256950797981,-10.2967685965679));
#3552=CARTESIAN_POINT('Ctrl Pts',(-16.3655264424332,52.5080416483436,-10.8021669953068));
#3553=CARTESIAN_POINT('Ctrl Pts',(-16.1966089802831,52.4990956550636,-11.0546178711299));
#3554=CARTESIAN_POINT('Ctrl Pts',(-15.8464030235521,52.4811746218643,-11.5519125332746));
#3555=CARTESIAN_POINT('Ctrl Pts',(-15.6654688997264,52.4722333906056,-11.7967816634624));
#3556=CARTESIAN_POINT('Ctrl Pts',(-15.2904189373284,52.4542704256865,-12.2795850642945));
#3557=CARTESIAN_POINT('Ctrl Pts',(-15.0965722117255,52.4452524797188,-12.5175669905871));
#3558=CARTESIAN_POINT('Ctrl Pts',(-14.8666573280135,52.4348280418115,-12.7861647393883));
#3559=CARTESIAN_POINT('Ctrl Pts',(-14.8385632628409,52.4335585490354,-12.8187652132479));
#3560=CARTESIAN_POINT('Ctrl Pts',(-14.7758363795868,52.4307338037448,-12.8910612249922));
#3561=CARTESIAN_POINT('Ctrl Pts',(-14.7411271247676,52.429177237069,-12.930736903991));
#3562=CARTESIAN_POINT('Ctrl Pts',(-14.5269098693334,52.4196107575525,-13.1735833114641));
#3563=CARTESIAN_POINT('Ctrl Pts',(-14.3414924657412,52.4115040859706,-13.3751525676833));
#3564=CARTESIAN_POINT('Ctrl Pts',(-14.095954932415,52.401045124228,-13.6307242524031));
#3565=CARTESIAN_POINT('Ctrl Pts',(-14.0415885681574,52.3987458456443,-13.686634824752));
#3566=CARTESIAN_POINT('Ctrl Pts',(-13.7672139653941,52.3872224099985,-13.9653972664265));
#3567=CARTESIAN_POINT('Ctrl Pts',(-13.5398108296145,52.3778959094057,-14.1856807127343));
#3568=CARTESIAN_POINT('Ctrl Pts',(-13.0713666399865,52.3591238637544,-14.617513600824));
#3569=CARTESIAN_POINT('Ctrl Pts',(-12.8304771842114,52.3496803142155,-14.829126587409));
#3570=CARTESIAN_POINT('Ctrl Pts',(-12.3365126889781,52.3307211326314,-15.2417345093263));
#3571=CARTESIAN_POINT('Ctrl Pts',(-12.0836527156607,52.3212083053885,-15.442835959266));
#3572=CARTESIAN_POINT('Ctrl Pts',(-11.6744484950786,52.3061040324788,-15.7519195865119));
#3573=CARTESIAN_POINT('Ctrl Pts',(-11.5232144265799,52.3005802647553,-15.862852766096));
#3574=CARTESIAN_POINT('Ctrl Pts',(-11.1065999681987,52.2855174394655,-16.1593446618355));
#3575=CARTESIAN_POINT('Ctrl Pts',(-10.8364724151945,52.2759148920949,-16.3419170457814));
#3576=CARTESIAN_POINT('Ctrl Pts',(-10.5231769099248,52.264957506433,-16.5423673736145));
#3577=CARTESIAN_POINT('Ctrl Pts',(-10.4870387095265,52.2636961980697,-16.5653246514441));
#3578=CARTESIAN_POINT('Ctrl Pts',(-10.175660080753,52.2528506587123,-16.761713841815));
#3579=CARTESIAN_POINT('Ctrl Pts',(-9.8936042400416,52.2431757092971,-16.9301331503031));
#3580=CARTESIAN_POINT('Ctrl Pts',(-9.31956920143435,52.2237683719159,-17.2533718700792));
#3581=CARTESIAN_POINT('Ctrl Pts',(-9.02776593897895,52.214038334576,-17.4083392439094));
#3582=CARTESIAN_POINT('Ctrl Pts',(-8.5437696229052,52.1981061966192,-17.6496109243758));
#3583=CARTESIAN_POINT('Ctrl Pts',(-8.35557260567365,52.1919593291016,-17.7397452785243));
#3584=CARTESIAN_POINT('Ctrl Pts',(-7.85005881424785,52.1755701735948,-17.9718393039991));
#3585=CARTESIAN_POINT('Ctrl Pts',(-7.52841893285078,52.1652918857265,-18.1093189169913));
#3586=CARTESIAN_POINT('Ctrl Pts',(-7.1061725572633,52.1519168215932,-18.2761541141204));
#3587=CARTESIAN_POINT('Ctrl Pts',(-7.0115875467223,52.1489272477106,-18.3126732092322));
#3588=CARTESIAN_POINT('Ctrl Pts',(-6.80822754016628,52.1425142963765,-18.389340390066));
#3589=CARTESIAN_POINT('Ctrl Pts',(-6.69929549054844,52.1390879844642,-18.429293840174));
#3590=CARTESIAN_POINT('Ctrl Pts',(-6.41981506131783,52.1303210054183,-18.5289358440125));
#3591=CARTESIAN_POINT('Ctrl Pts',(-6.24831621995889,52.1249658793934,-18.5873955964703));
#3592=CARTESIAN_POINT('Ctrl Pts',(-5.73257822581234,52.1089650382019,-18.7550654767818));
#3593=CARTESIAN_POINT('Ctrl Pts',(-5.3837083446577,52.0982765093625,-18.8578861061905));
#3594=CARTESIAN_POINT('Ctrl Pts',(-4.82470092882315,52.0812728486281,-19.0055733057012));
#3595=CARTESIAN_POINT('Ctrl Pts',(-4.61844344669223,52.0750243893421,-19.0565305701774));
#3596=CARTESIAN_POINT('Ctrl Pts',(-4.07197557624196,52.0585064956045,-19.1821222884765));
#3597=CARTESIAN_POINT('Ctrl Pts',(-3.7287500982468,52.048192697299,-19.2515808750848));
#3598=CARTESIAN_POINT('Ctrl Pts',(-3.03742078293487,52.0275179480329,-19.372176130849));
#3599=CARTESIAN_POINT('Ctrl Pts',(-2.6894191909299,52.0171589053303,-19.4235153265997));
#3600=CARTESIAN_POINT('Ctrl Pts',(-2.02098142423159,51.997328127605,-19.5037364519636));
#3601=CARTESIAN_POINT('Ctrl Pts',(-1.70129131126314,51.9878718443876,-19.5343568731379));
#3602=CARTESIAN_POINT('Ctrl Pts',(-1.0249823998892,51.9679022003228,-19.5823445735774));
#3603=CARTESIAN_POINT('Ctrl Pts',(-0.667792431935407,51.9573753904785,-19.5981353650406));
#3604=CARTESIAN_POINT('Ctrl Pts',(-0.27475252609032,51.9457953648907,-19.6046601158206));
#3605=CARTESIAN_POINT('Ctrl Pts',(-0.241724150501453,51.9448222827916,-19.6051255373349));
#3606=CARTESIAN_POINT('Ctrl Pts',(0.159332671349125,51.9330064644075,-19.609767533624));
#3607=CARTESIAN_POINT('Ctrl Pts',(0.530258884754798,51.9221190915748,-19.6037128262824));
#3608=CARTESIAN_POINT('Ctrl Pts',(1.27199674415467,51.9003228975036,-19.5701692971895));
#3609=CARTESIAN_POINT('Ctrl Pts',(1.64275021156582,51.8894160621909,-19.5429532781682));
#3610=CARTESIAN_POINT('Ctrl Pts',(2.19159385181496,51.8731748743305,-19.4865454087672));
#3611=CARTESIAN_POINT('Ctrl Pts',(2.3684343893936,51.8679273915797,-19.4659244262103));
#3612=CARTESIAN_POINT('Ctrl Pts',(2.5776675925296,51.8616948916543,-19.4385684362375));
#3613=CARTESIAN_POINT('Ctrl Pts',(2.60978115175303,51.8607375697443,-19.4342877472338));
#3614=CARTESIAN_POINT('Ctrl Pts',(2.90596103935051,51.8519020179744,-19.3940467350876));
#3615=CARTESIAN_POINT('Ctrl Pts',(3.17062945790016,51.8439605811849,-19.3525137097723));
#3616=CARTESIAN_POINT('Ctrl Pts',(3.710337722859,51.8277453505912,-19.2561556179188));
#3617=CARTESIAN_POINT('Ctrl Pts',(3.98540609157203,51.8194710391899,-19.2009010676345));
#3618=CARTESIAN_POINT('Ctrl Pts',(4.62031989940032,51.8003041808124,-19.0588964436023));
#3619=CARTESIAN_POINT('Ctrl Pts',(4.9802394273587,51.7893682761438,-18.967711840101));
#3620=CARTESIAN_POINT('Ctrl Pts',(5.6971097722325,51.7674115198323,-18.7640787401461));
#3621=CARTESIAN_POINT('Ctrl Pts',(6.05406582389314,51.7563914982853,-18.6517553359356));
#3622=CARTESIAN_POINT('Ctrl Pts',(6.76278972121265,51.734297198897,-18.4061611160476));
#3623=CARTESIAN_POINT('Ctrl Pts',(7.11457616477619,51.7232240732181,-18.2730683942154));
#3624=CARTESIAN_POINT('Ctrl Pts',(7.64129619795257,51.7064487124871,-18.0562468188362));
#3625=CARTESIAN_POINT('Ctrl Pts',(7.81761242602456,51.7007998269157,-17.9806760035521));
#3626=CARTESIAN_POINT('Ctrl Pts',(8.24531405374276,51.687007190363,-17.789911408269));
#3627=CARTESIAN_POINT('Ctrl Pts',(8.49609377513715,51.6788439380478,-17.6717472842794));
#3628=CARTESIAN_POINT('Ctrl Pts',(9.09482211928878,51.6591453844852,-17.3739415439158));
#3629=CARTESIAN_POINT('Ctrl Pts',(9.44132951172475,51.6476122888508,-17.1886281829723));
#3630=CARTESIAN_POINT('Ctrl Pts',(10.1227857844083,51.6245418204469,-16.7970757667116));
#3631=CARTESIAN_POINT('Ctrl Pts',(10.4578221204359,51.6130060076461,-16.5911042883885));
#3632=CARTESIAN_POINT('Ctrl Pts',(10.9841638340802,51.5944726651436,-16.2448418886359));
#3633=CARTESIAN_POINT('Ctrl Pts',(11.1784459217303,51.5875397935492,-16.1119559367986));
#3634=CARTESIAN_POINT('Ctrl Pts',(11.4356405423252,51.5782201489369,-15.9290063603959));
#3635=CARTESIAN_POINT('Ctrl Pts',(11.500157085743,51.5758694089111,-15.8825144264215));
#3636=CARTESIAN_POINT('Ctrl Pts',(11.7563902080211,51.5664843645966,-15.6954409044263));
#3637=CARTESIAN_POINT('Ctrl Pts',(11.9464287640387,51.5594142235338,-15.5512521019251));
#3638=CARTESIAN_POINT('Ctrl Pts',(12.3991619800065,51.5423528488553,-15.1942376163961));
#3639=CARTESIAN_POINT('Ctrl Pts',(12.6598215366775,51.532353600076,-14.977429463545));
#3640=CARTESIAN_POINT('Ctrl Pts',(13.2082358134395,51.5108612799637,-14.4963131766022));
#3641=CARTESIAN_POINT('Ctrl Pts',(13.4946074199327,51.4993369324714,-14.2296576873565));
#3642=CARTESIAN_POINT('Ctrl Pts',(14.0526444836909,51.4762135511131,-13.6777691299768));
#3643=CARTESIAN_POINT('Ctrl Pts',(14.3243765171089,51.464615158345,-13.3926358823543));
#3644=CARTESIAN_POINT('Ctrl Pts',(14.8514374437443,51.4413653764677,-12.80508993035));
#3645=CARTESIAN_POINT('Ctrl Pts',(15.1068624003932,51.4297148107003,-12.5028030541164));
#3646=CARTESIAN_POINT('Ctrl Pts',(15.397128315502,51.4159711446079,-12.1374033046253));
#3647=CARTESIAN_POINT('Ctrl Pts',(15.439735823803,51.4139404357511,-12.0831896135226));
#3648=CARTESIAN_POINT('Ctrl Pts',(15.7249687890404,51.4002545547764,-11.7163263449575));
#3649=CARTESIAN_POINT('Ctrl Pts',(15.9598106827574,51.3885377302574,-11.3949633429198));
#3650=CARTESIAN_POINT('Ctrl Pts',(16.2534988879779,51.3732286427984,-10.9661596899773));
#3651=CARTESIAN_POINT('Ctrl Pts',(16.3203783423375,51.3696953578392,-10.8665820788684));
#3652=CARTESIAN_POINT('Ctrl Pts',(16.6036691924059,51.3545195926282,-10.4363191693788));
#3653=CARTESIAN_POINT('Ctrl Pts',(16.8121060386839,51.3428216890387,-10.0981301024006));
#3654=CARTESIAN_POINT('Ctrl Pts',(17.2080374441607,51.3194072802465,-9.40903415128421));
#3655=CARTESIAN_POINT('Ctrl Pts',(17.395702045097,51.3076918297832,-9.058267409473));
#3656=CARTESIAN_POINT('Ctrl Pts',(17.6174580482979,51.2929744257337,-8.61068351653365));
#3657=CARTESIAN_POINT('Ctrl Pts',(17.6611389208389,51.2900292097143,-8.52077241702777));
#3658=CARTESIAN_POINT('Ctrl Pts',(17.7135530110621,51.2864372468675,-8.41070033928684));
#3659=CARTESIAN_POINT('Ctrl Pts',(17.7229066564763,51.2857939416677,-8.39097062966791));
#3660=CARTESIAN_POINT('Ctrl Pts',(17.7776864918253,51.2820128596675,-8.27491204269752));
#3661=CARTESIAN_POINT('Ctrl Pts',(17.8224093541796,51.2788670004747,-8.17809624823415));
#3662=CARTESIAN_POINT('Ctrl Pts',(17.8995799635922,51.2733375138638,-8.00732542177445));
#3663=CARTESIAN_POINT('Ctrl Pts',(17.9323490583552,51.2709560976071,-7.93358486312025));
#3664=CARTESIAN_POINT('Ctrl Pts',(18.1142733996983,51.2575501495496,-7.51716873179003));
#3665=CARTESIAN_POINT('Ctrl Pts',(18.2546382899617,51.2464938140792,-7.16878290695132));
#3666=CARTESIAN_POINT('Ctrl Pts',(18.4003378500059,51.2341189329527,-6.77445217701858));
#3667=CARTESIAN_POINT('Ctrl Pts',(18.4151614315933,51.2328485890812,-6.73392081407898));
#3668=CARTESIAN_POINT('Ctrl Pts',(18.5426262335715,51.2218255747612,-6.38179074062475));
#3669=CARTESIAN_POINT('Ctrl Pts',(18.6479594981428,51.2120345627853,-6.06608810159803));
#3670=CARTESIAN_POINT('Ctrl Pts',(18.8671339376506,51.1899406036996,-5.34878327460384));
#3671=CARTESIAN_POINT('Ctrl Pts',(18.9767203497073,51.1776239784365,-4.94509044414386));
#3672=CARTESIAN_POINT('Ctrl Pts',(19.1708607577922,51.1528664435761,-4.12735976902365));
#3673=CARTESIAN_POINT('Ctrl Pts',(19.255414676112,51.1404255031208,-3.71332176895914));
#3674=CARTESIAN_POINT('Ctrl Pts',(19.3960443253465,51.1158230650192,-2.88993642629254));
#3675=CARTESIAN_POINT('Ctrl Pts',(19.4529487700286,51.1036654226984,-2.48086707011668));
#3676=CARTESIAN_POINT('Ctrl Pts',(19.540871983349,51.0793175397811,-1.65882720329809));
#3677=CARTESIAN_POINT('Ctrl Pts',(19.5720629339765,51.0671280385261,-1.24590167511473));
#3678=CARTESIAN_POINT('Ctrl Pts',(19.6020712986058,51.0467507921403,-0.554667682137418));
#3679=CARTESIAN_POINT('Ctrl Pts',(19.6082453759362,51.0385948708625,-0.277755835072915));
#3680=CARTESIAN_POINT('Ctrl Pts',(19.6084606077134,51.0304139295147,6.79311391263022E-6));
#3681=CARTESIAN_POINT('Origin',(-20.1849349571982,53.5988838226034,0.000262395295693353));
#3682=CARTESIAN_POINT('Ctrl Pts',(-6.25548438313555,53.8215594674016,17.8585814829415));
#3683=CARTESIAN_POINT('Ctrl Pts',(-8.596721469771,53.821559313375,16.9486339846869));
#3684=CARTESIAN_POINT('Ctrl Pts',(-12.922677171224,53.8215594364209,14.2069418061347));
#3685=CARTESIAN_POINT('Ctrl Pts',(-17.3235452778571,53.8215598030708,7.90643500361008));
#3686=CARTESIAN_POINT('Ctrl Pts',(-18.9143664771171,53.8215591563774,0.37939771389997));
#3687=CARTESIAN_POINT('Ctrl Pts',(-17.572478466597,53.8215601332391,-6.31855505143041));
#3688=CARTESIAN_POINT('Ctrl Pts',(-13.687957293373,53.8215588895675,-12.8645565317875));
#3689=CARTESIAN_POINT('Ctrl Pts',(-8.0616299033231,53.8215602113758,-16.9223931136177));
#3690=CARTESIAN_POINT('Ctrl Pts',(0.20726212223489,53.8215590963121,-18.7259579279802));
#3691=CARTESIAN_POINT('Ctrl Pts',(7.00888868664215,53.821560734605,-17.3722306610285));
#3692=CARTESIAN_POINT('Ctrl Pts',(13.9584356459997,53.8215583062785,-12.5454265553899));
#3693=CARTESIAN_POINT('Ctrl Pts',(17.6071632632404,53.8215609099894,-6.6520203958124));
#3694=CARTESIAN_POINT('Ctrl Pts',(18.8392812907251,53.8215593148746,1.71641584793513));
#3695=CARTESIAN_POINT('Ctrl Pts',(16.8427375335989,53.8215610275599,9.25287408808326));
#3696=CARTESIAN_POINT('Ctrl Pts',(11.1485444440412,53.8215561904501,15.6253238529267));
#3697=CARTESIAN_POINT('Ctrl Pts',(6.5389557299228,53.8215698729307,17.8355373837725));
#3698=CARTESIAN_POINT('Ctrl Pts',(4.10892851484436,53.8215594674016,18.4630888385391));
#3699=CARTESIAN_POINT('Ctrl Pts',(-6.25637512534806,53.8215594674016,17.860874686209));
#3700=CARTESIAN_POINT('Ctrl Pts',(-8.59797049958442,53.8215593647172,16.950970569487));
#3701=CARTESIAN_POINT('Ctrl Pts',(-12.9247205927933,53.8215594467478,14.2091716478024));
#3702=CARTESIAN_POINT('Ctrl Pts',(-17.3267012945512,53.8215596911811,7.90786832951187));
#3703=CARTESIAN_POINT('Ctrl Pts',(-18.9182454241784,53.8215592600521,0.37947614816378));
#3704=CARTESIAN_POINT('Ctrl Pts',(-17.5764229185005,53.8215599112933,-6.31998238608487));
#3705=CARTESIAN_POINT('Ctrl Pts',(-13.6913310723942,53.8215590821789,-12.8676970201262));
#3706=CARTESIAN_POINT('Ctrl Pts',(-8.06378930070651,53.8215599633844,-16.9268495356957));
#3707=CARTESIAN_POINT('Ctrl Pts',(0.207270742707088,53.8215592200086,-18.7313096285303));
#3708=CARTESIAN_POINT('Ctrl Pts',(7.01095532656319,53.8215603122039,-17.3775305451473));
#3709=CARTESIAN_POINT('Ctrl Pts',(13.962903644199,53.8215586933195,-12.5495636472001));
#3710=CARTESIAN_POINT('Ctrl Pts',(17.6131415434312,53.8215604291268,-6.65440032877));
#3711=CARTESIAN_POINT('Ctrl Pts',(18.8461203525986,53.8215593657169,1.71689071250368));
#3712=CARTESIAN_POINT('Ctrl Pts',(16.8492636979064,53.8215605075072,9.25622319291917));
#3713=CARTESIAN_POINT('Ctrl Pts',(11.1532400247132,53.8215572827673,15.6314792842997));
#3714=CARTESIAN_POINT('Ctrl Pts',(6.54192548569314,53.821566404421,17.8428886402011));
#3715=CARTESIAN_POINT('Ctrl Pts',(4.11093795110163,53.8215594674016,18.4708633440412));
#3716=CARTESIAN_POINT('Ctrl Pts',(-6.25726586756057,53.8215594674016,17.8631678894765));
#3717=CARTESIAN_POINT('Ctrl Pts',(-8.59921952939784,53.8215594160594,16.9533071542872));
#3718=CARTESIAN_POINT('Ctrl Pts',(-12.9267640143627,53.8215594570747,14.21140148947));
#3719=CARTESIAN_POINT('Ctrl Pts',(-17.3298573112454,53.8215595792913,7.90930165541368));
#3720=CARTESIAN_POINT('Ctrl Pts',(-18.9221243712396,53.8215593637269,0.379554582427596));
#3721=CARTESIAN_POINT('Ctrl Pts',(-17.5803673704039,53.8215596893475,-6.32140972073934));
#3722=CARTESIAN_POINT('Ctrl Pts',(-13.6947048514155,53.8215592747903,-12.8708375084648));
#3723=CARTESIAN_POINT('Ctrl Pts',(-8.06594869808993,53.821559715393,-16.9313059577737));
#3724=CARTESIAN_POINT('Ctrl Pts',(0.207279363179286,53.8215593437051,-18.7366613290805));
#3725=CARTESIAN_POINT('Ctrl Pts',(7.01302196648423,53.8215598898027,-17.3828304292661));
#3726=CARTESIAN_POINT('Ctrl Pts',(13.9673716423984,53.8215590803606,-12.5537007390103));
#3727=CARTESIAN_POINT('Ctrl Pts',(17.619119823622,53.8215599482642,-6.65678026172759));
#3728=CARTESIAN_POINT('Ctrl Pts',(18.852959414472,53.8215594165593,1.71736557707223));
#3729=CARTESIAN_POINT('Ctrl Pts',(16.8557898622139,53.8215599874544,9.25957229775508));
#3730=CARTESIAN_POINT('Ctrl Pts',(11.1579356053852,53.8215583750845,15.6376347156727));
#3731=CARTESIAN_POINT('Ctrl Pts',(6.54489524146348,53.8215629359113,17.8502398966296));
#3732=CARTESIAN_POINT('Ctrl Pts',(4.11294738735891,53.8215594674016,18.4786378495433));
#3733=CARTESIAN_POINT('Ctrl Pts',(-6.25815660977309,53.8215594674016,17.865461092744));
#3734=CARTESIAN_POINT('Ctrl Pts',(-8.60046855921126,53.8215594674016,16.9556437390873));
#3735=CARTESIAN_POINT('Ctrl Pts',(-12.9288074359321,53.8215594674016,14.2136313311377));
#3736=CARTESIAN_POINT('Ctrl Pts',(-17.3330133279395,53.8215594674016,7.91073498131548));
#3737=CARTESIAN_POINT('Ctrl Pts',(-18.9260033183009,53.8215594674016,0.379633016691406));
#3738=CARTESIAN_POINT('Ctrl Pts',(-17.5843118223073,53.8215594674016,-6.32283705539381));
#3739=CARTESIAN_POINT('Ctrl Pts',(-13.6980786304368,53.8215594674016,-12.8739779968035));
#3740=CARTESIAN_POINT('Ctrl Pts',(-8.06810809547334,53.8215594674016,-16.9357623798517));
#3741=CARTESIAN_POINT('Ctrl Pts',(0.207287983651484,53.8215594674016,-18.7420130296306));
#3742=CARTESIAN_POINT('Ctrl Pts',(7.01508860640527,53.8215594674016,-17.3881303133849));
#3743=CARTESIAN_POINT('Ctrl Pts',(13.9718396405977,53.8215594674016,-12.5578378308205));
#3744=CARTESIAN_POINT('Ctrl Pts',(17.6250981038128,53.8215594674016,-6.65916019468519));
#3745=CARTESIAN_POINT('Ctrl Pts',(18.8597984763454,53.8215594674016,1.71784044164077));
#3746=CARTESIAN_POINT('Ctrl Pts',(16.8623160265213,53.8215594674016,9.262921402591));
#3747=CARTESIAN_POINT('Ctrl Pts',(11.1626311860572,53.8215594674016,15.6437901470458));
#3748=CARTESIAN_POINT('Ctrl Pts',(6.54786499723382,53.8215594674016,17.8575911530582));
#3749=CARTESIAN_POINT('Ctrl Pts',(4.11495682361618,53.8215594674016,18.4864123550454));
#3750=CARTESIAN_POINT('Ctrl Pts',(-6.28360638727348,53.8215594674016,17.9309811861014));
#3751=CARTESIAN_POINT('Ctrl Pts',(-8.63615512530899,53.8215609343215,17.0224033048057));
#3752=CARTESIAN_POINT('Ctrl Pts',(-12.9871909093425,53.8215597624565,14.2773410930703));
#3753=CARTESIAN_POINT('Ctrl Pts',(-17.4231852334868,53.8215562705526,7.95168714993829));
#3754=CARTESIAN_POINT('Ctrl Pts',(-19.0368303771942,53.8215624295372,0.381873995657398));
#3755=CARTESIAN_POINT('Ctrl Pts',(-17.6970104481198,53.821553126092,-6.36361804552155));
#3756=CARTESIAN_POINT('Ctrl Pts',(-13.7944723167586,53.8215649705842,-12.9637062350509));
#3757=CARTESIAN_POINT('Ctrl Pts',(-8.12980516357093,53.8215523819331,-17.0630887249373));
#3758=CARTESIAN_POINT('Ctrl Pts',(0.207534282857136,53.8215630015873,-18.8949187596345));
#3759=CARTESIAN_POINT('Ctrl Pts',(7.07413546129215,53.8215473987985,-17.5395555739224));
#3760=CARTESIAN_POINT('Ctrl Pts',(14.0994967320067,53.8215705257173,-12.6760404539687));
#3761=CARTESIAN_POINT('Ctrl Pts',(17.7959061092648,53.8215457284706,-6.7271582791879));
#3762=CARTESIAN_POINT('Ctrl Pts',(19.0552002441578,53.8215609200401,1.73140800074211));
#3763=CARTESIAN_POINT('Ctrl Pts',(17.0487778638776,53.8215446087513,9.35861011218849));
#3764=CARTESIAN_POINT('Ctrl Pts',(11.2967906338286,53.8215906764636,15.8196596148462));
#3765=CARTESIAN_POINT('Ctrl Pts',(6.63271516210063,53.8214603671245,18.0676270510168));
#3766=CARTESIAN_POINT('Ctrl Pts',(4.17236928810975,53.8215594674016,18.7085410836768));
#3767=CARTESIAN_POINT('Ctrl Pts',(-6.33450554197011,53.8066828852378,18.0620203422386));
#3768=CARTESIAN_POINT('Ctrl Pts',(-8.70752903053023,53.8046176739566,17.1559227090939));
#3769=CARTESIAN_POINT('Ctrl Pts',(-13.1039554075863,53.8003695479943,14.4047556946089));
#3770=CARTESIAN_POINT('Ctrl Pts',(-17.6035206411325,53.7936334184538,8.03359589794237));
#3771=CARTESIAN_POINT('Ctrl Pts',(-19.2584763548038,53.7865080464195,0.3863504206842));
#3772=CARTESIAN_POINT('Ctrl Pts',(-17.9223946916317,53.7797908846847,-6.44515923082174));
#3773=CARTESIAN_POINT('Ctrl Pts',(-13.9872403289066,53.7718452096691,-13.143157365308));
#3774=CARTESIAN_POINT('Ctrl Pts',(-8.25320202570488,53.7643261945423,-17.3177026483513));
#3775=CARTESIAN_POINT('Ctrl Pts',(0.208032935588374,53.7542636025864,-19.2006767423678));
#3776=CARTESIAN_POINT('Ctrl Pts',(7.19216789610809,53.7456261095377,-17.8423511759897));
#3777=CARTESIAN_POINT('Ctrl Pts',(14.3547628067056,53.7339280846391,-12.9123663344748));
#3778=CARTESIAN_POINT('Ctrl Pts',(18.1373805690966,53.7237539263749,-6.86314194894221));
#3779=CARTESIAN_POINT('Ctrl Pts',(19.4457957015732,53.7096919476992,1.75852515523058));
#3780=CARTESIAN_POINT('Ctrl Pts',(17.4215021481343,53.6956305400675,9.54983621467604));
#3781=CARTESIAN_POINT('Ctrl Pts',(11.5648220266574,53.6773192061248,16.1711688228557));
#3782=CARTESIAN_POINT('Ctrl Pts',(6.80239761212062,53.6643258242302,18.4870071186407));
#3783=CARTESIAN_POINT('Ctrl Pts',(4.28705095193018,53.6570173418646,19.1522442482506));
#3784=CARTESIAN_POINT('Ctrl Pts',(-6.40139016890298,53.7462191777732,18.2342138712683));
#3785=CARTESIAN_POINT('Ctrl Pts',(-8.80089019538924,53.7358825214817,17.3302733699115));
#3786=CARTESIAN_POINT('Ctrl Pts',(-13.2550063777873,53.7147304460669,14.5686821896627));
#3787=CARTESIAN_POINT('Ctrl Pts',(-17.8315007619451,53.681542992411,8.13632451545703));
#3788=CARTESIAN_POINT('Ctrl Pts',(-19.5319469838262,53.6468212013315,0.390984958975788));
#3789=CARTESIAN_POINT('Ctrl Pts',(-18.1940916940099,53.6144909569505,-6.54421796173729));
#3790=CARTESIAN_POINT('Ctrl Pts',(-14.2131690953963,53.576636302478,-13.3550353350387));
#3791=CARTESIAN_POINT('Ctrl Pts',(-8.39327862684007,53.541294854268,-17.6100048079314));
#3792=CARTESIAN_POINT('Ctrl Pts',(0.210100772676625,53.494680622113,-19.5392910832916));
#3793=CARTESIAN_POINT('Ctrl Pts',(7.32056503897356,53.4552710579896,-18.1666053087022));
#3794=CARTESIAN_POINT('Ctrl Pts',(14.618919588113,53.4028035612322,-13.1542714336689));
#3795=CARTESIAN_POINT('Ctrl Pts',(18.4763607445562,53.3579733102958,-6.99550960202322));
#3796=CARTESIAN_POINT('Ctrl Pts',(19.8124417350122,53.2972990660473,1.78655772526428));
#3797=CARTESIAN_POINT('Ctrl Pts',(17.7499693371806,53.2378885568115,9.72329314401033));
#3798=CARTESIAN_POINT('Ctrl Pts',(11.7818101085202,53.1628664959693,16.4618412940348));
#3799=CARTESIAN_POINT('Ctrl Pts',(6.93211635740405,53.1112063079878,18.8119958310689));
#3800=CARTESIAN_POINT('Ctrl Pts',(4.37277870513231,53.0827317328783,19.4839247813055));
#3801=CARTESIAN_POINT('Ctrl Pts',(-6.45737457434202,53.6615753483831,18.3783449337447));
#3802=CARTESIAN_POINT('Ctrl Pts',(-8.87835639847467,53.6399867954788,17.4744600255677));
#3803=CARTESIAN_POINT('Ctrl Pts',(-13.3776616293571,53.5961172464687,14.700361463702));
#3804=CARTESIAN_POINT('Ctrl Pts',(-18.0082754951081,53.5282993065665,8.21468104092291));
#3805=CARTESIAN_POINT('Ctrl Pts',(-19.7334054697092,53.458450440031,0.392981093979484));
#3806=CARTESIAN_POINT('Ctrl Pts',(-18.3841901372567,53.3945197230683,-6.61472988672912));
#3807=CARTESIAN_POINT('Ctrl Pts',(-14.3610499884877,53.3207770392367,-13.4962430276583));
#3808=CARTESIAN_POINT('Ctrl Pts',(-8.47779786275396,53.2532324912541,-17.7916226741663));
#3809=CARTESIAN_POINT('Ctrl Pts',(0.213733074963778,53.1660187384648,-19.7300599080443));
#3810=CARTESIAN_POINT('Ctrl Pts',(7.38911971799539,53.0939038888096,-18.3316178394865));
#3811=CARTESIAN_POINT('Ctrl Pts',(14.7385726998089,53.000308633345,-13.2594550783691));
#3812=CARTESIAN_POINT('Ctrl Pts',(18.6065581419462,52.9224465324887,-7.04206443966783));
#3813=CARTESIAN_POINT('Ctrl Pts',(19.9188612165276,52.8203734140136,1.79909928596318));
#3814=CARTESIAN_POINT('Ctrl Pts',(17.8096938050096,52.7236856624674,9.76336122980632));
#3815=CARTESIAN_POINT('Ctrl Pts',(11.7886575153758,52.6073917151753,16.4821869951651));
#3816=CARTESIAN_POINT('Ctrl Pts',(6.92286530509344,52.5312530954108,18.7964489363079));
#3817=CARTESIAN_POINT('Ctrl Pts',(4.36302567319405,52.4906084073178,19.4461903171284));
#3818=CARTESIAN_POINT('Ctrl Pts',(-6.4876515464368,53.5968202689985,18.4562925715265));
#3819=CARTESIAN_POINT('Ctrl Pts',(-8.91975716606861,53.5669142437381,17.5511656181307));
#3820=CARTESIAN_POINT('Ctrl Pts',(-13.4412555750452,53.5064870671109,14.7675824406655));
#3821=CARTESIAN_POINT('Ctrl Pts',(-18.0938553210738,53.4142359093658,8.25164135229174));
#3822=CARTESIAN_POINT('Ctrl Pts',(-19.8230708337054,53.320504267791,0.392773713085492));
#3823=CARTESIAN_POINT('Ctrl Pts',(-18.4611384260633,53.2359532306387,-6.64422016818865));
#3824=CARTESIAN_POINT('Ctrl Pts',(-14.4128963405634,53.1397303383398,-13.547861557799));
#3825=CARTESIAN_POINT('Ctrl Pts',(-8.50159161585833,53.0530474382274,-17.8473341891454));
#3826=CARTESIAN_POINT('Ctrl Pts',(0.216810303088881,52.9432783212641,-19.7720231731558));
#3827=CARTESIAN_POINT('Ctrl Pts',(7.40071045094123,52.8543294494527,-18.3519029376622));
#3828=CARTESIAN_POINT('Ctrl Pts',(14.7387842978947,52.741648174077,-13.2548239938675));
#3829=CARTESIAN_POINT('Ctrl Pts',(18.5815451496294,52.6502625473374,-7.02776717063484));
#3830=CARTESIAN_POINT('Ctrl Pts',(19.855601224251,52.5342068279963,1.79886364035164));
#3831=CARTESIAN_POINT('Ctrl Pts',(17.7166151328884,52.4279585850126,9.72275831322159));
#3832=CARTESIAN_POINT('Ctrl Pts',(11.6950643395759,52.3066953375181,16.3677052043749));
#3833=CARTESIAN_POINT('Ctrl Pts',(6.85437554697585,52.2316639244051,18.631754104486));
#3834=CARTESIAN_POINT('Ctrl Pts',(4.31433065202229,52.1931996131949,19.2577893620576));
#3835=CARTESIAN_POINT('Ctrl Pts',(-6.50177218221283,53.5613503896502,18.4926459492445));
#3836=CARTESIAN_POINT('Ctrl Pts',(-8.93890164522789,53.5269985496435,17.5865183475454));
#3837=CARTESIAN_POINT('Ctrl Pts',(-13.470013889337,53.4578210299145,14.797628130887));
#3838=CARTESIAN_POINT('Ctrl Pts',(-18.1305360963661,53.3529697782245,8.26713585006556));
#3839=CARTESIAN_POINT('Ctrl Pts',(-19.8587739521682,53.2472655244295,0.392286536290934));
#3840=CARTESIAN_POINT('Ctrl Pts',(-18.4889660048854,53.1527303509971,-6.65527330268877));
#3841=CARTESIAN_POINT('Ctrl Pts',(-14.4284779658127,53.0459796536448,-13.5643277123972));
#3842=CARTESIAN_POINT('Ctrl Pts',(-8.50613176248168,52.9507701198261,-17.8605183647191));
#3843=CARTESIAN_POINT('Ctrl Pts',(0.218515114135444,52.8315873188062,-19.773634254483));
#3844=CARTESIAN_POINT('Ctrl Pts',(7.39874611319294,52.7361987526969,-18.341612563585));
#3845=CARTESIAN_POINT('Ctrl Pts',(14.7208646408227,52.6171373477396,-13.2356268102053));
#3846=CARTESIAN_POINT('Ctrl Pts',(18.5440571275075,52.5221207659386,-7.01055399915146));
#3847=CARTESIAN_POINT('Ctrl Pts',(19.7947769381447,52.4038831257346,1.79677808407989));
#3848=CARTESIAN_POINT('Ctrl Pts',(17.6422320450414,52.2980656249822,9.68808944394441));
#3849=CARTESIAN_POINT('Ctrl Pts',(11.629041097798,52.1816000434494,16.2848877645377));
#3850=CARTESIAN_POINT('Ctrl Pts',(6.80847443093471,52.112453895739,18.5204341309023));
#3851=CARTESIAN_POINT('Ctrl Pts',(4.28231855356873,52.0781181552299,19.1339346069439));
#3852=CARTESIAN_POINT('Ctrl Pts',(-6.50243773484574,53.5596785760036,18.4943594051143));
#3853=CARTESIAN_POINT('Ctrl Pts',(-8.9398039883456,53.5251171899285,17.5881846395251));
#3854=CARTESIAN_POINT('Ctrl Pts',(-13.4713693645506,53.4555272373613,14.7990442844194));
#3855=CARTESIAN_POINT('Ctrl Pts',(-18.1322649835749,53.3500821012434,8.26786615739397));
#3856=CARTESIAN_POINT('Ctrl Pts',(-19.8604567591518,53.2438135383258,0.392263574024689));
#3857=CARTESIAN_POINT('Ctrl Pts',(-18.4902776114339,53.14880777927,-6.65579427376155));
#3858=CARTESIAN_POINT('Ctrl Pts',(-14.4292123797495,53.0415608713729,-13.5651038171506));
#3859=CARTESIAN_POINT('Ctrl Pts',(-8.50634575472586,52.9459494488855,-17.8611397788612));
#3860=CARTESIAN_POINT('Ctrl Pts',(0.218595467562772,52.826322949557,-19.7737101901162));
#3861=CARTESIAN_POINT('Ctrl Pts',(7.39865352740707,52.7306308591899,-18.3411275439534));
#3862=CARTESIAN_POINT('Ctrl Pts',(14.7200200276527,52.6112687374583,-13.2347219829487));
#3863=CARTESIAN_POINT('Ctrl Pts',(18.5422901920648,52.516081016642,-7.00974268500221));
#3864=CARTESIAN_POINT('Ctrl Pts',(19.7919100867929,52.3977405352347,1.79667978486095));
#3865=CARTESIAN_POINT('Ctrl Pts',(17.6387261221676,52.2919433367995,9.68645538457249));
#3866=CARTESIAN_POINT('Ctrl Pts',(11.6259292023356,52.1757038852557,16.28098430254));
#3867=CARTESIAN_POINT('Ctrl Pts',(6.80631095833198,52.1068351297212,18.5151872494807));
#3868=CARTESIAN_POINT('Ctrl Pts',(4.28080971666162,52.0726939825112,19.1280969194862));
#3869=CARTESIAN_POINT('Ctrl Pts',(-6.50310328747865,53.558006762357,18.4960728609841));
#3870=CARTESIAN_POINT('Ctrl Pts',(-8.94070633146331,53.5232358302135,17.5898509315049));
#3871=CARTESIAN_POINT('Ctrl Pts',(-13.4727248397643,53.4532334448081,14.8004604379518));
#3872=CARTESIAN_POINT('Ctrl Pts',(-18.1339938707837,53.3471944242623,8.26859646472238));
#3873=CARTESIAN_POINT('Ctrl Pts',(-19.8621395661353,53.240361552222,0.392240611758438));
#3874=CARTESIAN_POINT('Ctrl Pts',(-18.4915892179824,53.1448852075429,-6.65631524483432));
#3875=CARTESIAN_POINT('Ctrl Pts',(-14.4299467936863,53.0371420891009,-13.565879921904));
#3876=CARTESIAN_POINT('Ctrl Pts',(-8.50655974697004,52.9411287779449,-17.8617611930032));
#3877=CARTESIAN_POINT('Ctrl Pts',(0.218675820990099,52.8210585803078,-19.7737861257495));
#3878=CARTESIAN_POINT('Ctrl Pts',(7.3985609416212,52.7250629656828,-18.3406425243219));
#3879=CARTESIAN_POINT('Ctrl Pts',(14.7191754144827,52.6054001271769,-13.2338171556921));
#3880=CARTESIAN_POINT('Ctrl Pts',(18.5405232566221,52.5100412673454,-7.00893137085296));
#3881=CARTESIAN_POINT('Ctrl Pts',(19.7890432354411,52.3915979447348,1.79658148564201));
#3882=CARTESIAN_POINT('Ctrl Pts',(17.6352201992937,52.2858210486167,9.68482132520056));
#3883=CARTESIAN_POINT('Ctrl Pts',(11.6228173068731,52.1698077270619,16.2770808405424));
#3884=CARTESIAN_POINT('Ctrl Pts',(6.80414748572924,52.1012163637034,18.5099403680591));
#3885=CARTESIAN_POINT('Ctrl Pts',(4.2793008797545,52.0672698097924,19.1222592320285));
#3886=CARTESIAN_POINT('Ctrl Pts',(-6.50376884011156,53.5563349487104,18.4977863168538));
#3887=CARTESIAN_POINT('Ctrl Pts',(-8.94160867458101,53.5213544704985,17.5915172234846));
#3888=CARTESIAN_POINT('Ctrl Pts',(-13.4740803149779,53.450939652255,14.8018765914843));
#3889=CARTESIAN_POINT('Ctrl Pts',(-18.1357227579925,53.3443067472811,8.26932677205079));
#3890=CARTESIAN_POINT('Ctrl Pts',(-19.8638223731189,53.2369095661182,0.392217649492186));
#3891=CARTESIAN_POINT('Ctrl Pts',(-18.4929008245309,53.1409626358158,-6.65683621590709));
#3892=CARTESIAN_POINT('Ctrl Pts',(-14.430681207623,53.032723306829,-13.5666560266574));
#3893=CARTESIAN_POINT('Ctrl Pts',(-8.50677373921422,52.9363081070042,-17.8623826071452));
#3894=CARTESIAN_POINT('Ctrl Pts',(0.218756174417428,52.8157942110586,-19.7738620613827));
#3895=CARTESIAN_POINT('Ctrl Pts',(7.39846835583533,52.7194950721757,-18.3401575046904));
#3896=CARTESIAN_POINT('Ctrl Pts',(14.7183308013127,52.5995315168955,-13.2329123284355));
#3897=CARTESIAN_POINT('Ctrl Pts',(18.5387563211794,52.5040015180488,-7.00812005670371));
#3898=CARTESIAN_POINT('Ctrl Pts',(19.7861763840893,52.3854553542348,1.79648318642307));
#3899=CARTESIAN_POINT('Ctrl Pts',(17.6317142764199,52.2796987604339,9.68318726582863));
#3900=CARTESIAN_POINT('Ctrl Pts',(11.6197054114106,52.1639115688681,16.2731773785447));
#3901=CARTESIAN_POINT('Ctrl Pts',(6.8019840131265,52.0955975976856,18.5046934866375));
#3902=CARTESIAN_POINT('Ctrl Pts',(4.27779204284739,52.0618456370737,19.1164215445708));
#3903=CARTESIAN_POINT('Ctrl Pts',(19.3015766858337,52.4278660026184,-2.77257008160993E-6));
#3904=CARTESIAN_POINT('Ctrl Pts',(19.3015977612099,52.4279152233447,-2.78521243282727E-6));
#3905=CARTESIAN_POINT('Ctrl Pts',(19.3016188365515,52.4279644439898,-2.79790515700003E-6));
#3906=CARTESIAN_POINT('Ctrl Pts',(19.3016399118584,52.4280136645538,-2.81064826063255E-6));
#3907=CARTESIAN_POINT('Ctrl Pts',(19.3315276909655,52.4978154164058,-2.08821787563967E-5));
#3908=CARTESIAN_POINT('Ctrl Pts',(19.3532467709307,52.5708798456473,-3.34790793818145E-5));
#3909=CARTESIAN_POINT('Ctrl Pts',(19.3665660267064,52.6452785267044,-4.11339344046923E-5));
#3910=CARTESIAN_POINT('Ctrl Pts',(19.3780977936882,52.7096926552521,-4.77614822113554E-5));
#3911=CARTESIAN_POINT('Ctrl Pts',(19.3833329768563,52.7751081045253,-5.06613030907398E-5));
#3912=CARTESIAN_POINT('Ctrl Pts',(19.3821179041121,52.8403045045664,-4.91482733062555E-5));
#3913=CARTESIAN_POINT('Ctrl Pts',(19.3817481048216,52.8601465943419,-4.86877927749572E-5));
#3914=CARTESIAN_POINT('Ctrl Pts',(19.3807808318657,52.879968579438,-4.78117594276212E-5));
#3915=CARTESIAN_POINT('Ctrl Pts',(19.3792251165305,52.8997357783428,-4.66253836092934E-5));
#3916=CARTESIAN_POINT('Ctrl Pts',(19.3765778105086,52.9333729248766,-4.46065696304129E-5));
#3917=CARTESIAN_POINT('Ctrl Pts',(19.3722265756445,52.9668513331079,-4.16617138982725E-5));
#3918=CARTESIAN_POINT('Ctrl Pts',(19.3662155649482,52.999999994243,-3.82458235109841E-5));
#3919=CARTESIAN_POINT('Ctrl Pts',(-6.25548438313555,53.8215594674016,17.8585814829415));
#3920=CARTESIAN_POINT('Ctrl Pts',(-8.596721469771,53.821559313375,16.9486339846869));
#3921=CARTESIAN_POINT('Ctrl Pts',(-12.922677171224,53.8215594364209,14.2069418061347));
#3922=CARTESIAN_POINT('Ctrl Pts',(-17.3235452778571,53.8215598030708,7.90643500361008));
#3923=CARTESIAN_POINT('Ctrl Pts',(-18.9143664771171,53.8215591563774,0.37939771389997));
#3924=CARTESIAN_POINT('Ctrl Pts',(-17.572478466597,53.8215601332391,-6.31855505143041));
#3925=CARTESIAN_POINT('Ctrl Pts',(-13.687957293373,53.8215588895675,-12.8645565317875));
#3926=CARTESIAN_POINT('Ctrl Pts',(-8.0616299033231,53.8215602113758,-16.9223931136177));
#3927=CARTESIAN_POINT('Ctrl Pts',(0.20726212223489,53.8215590963121,-18.7259579279802));
#3928=CARTESIAN_POINT('Ctrl Pts',(7.00888868664215,53.821560734605,-17.3722306610285));
#3929=CARTESIAN_POINT('Ctrl Pts',(13.9584356459997,53.8215583062785,-12.5454265553899));
#3930=CARTESIAN_POINT('Ctrl Pts',(17.6071632632404,53.8215609099894,-6.6520203958124));
#3931=CARTESIAN_POINT('Ctrl Pts',(18.8392812907251,53.8215593148746,1.71641584793513));
#3932=CARTESIAN_POINT('Ctrl Pts',(16.8427375335989,53.8215610275599,9.25287408808326));
#3933=CARTESIAN_POINT('Ctrl Pts',(11.148372348963,53.8215561903039,15.6255164468946));
#3934=CARTESIAN_POINT('Ctrl Pts',(6.53849134296508,53.8215698743092,17.8357600432856));
#3935=CARTESIAN_POINT('Ctrl Pts',(4.10819408612326,53.8215594642562,18.4632784883023));
#3936=CARTESIAN_POINT('Ctrl Pts',(-6.25637512534806,53.8215594674016,17.860874686209));
#3937=CARTESIAN_POINT('Ctrl Pts',(-8.59797049958442,53.8215593647172,16.950970569487));
#3938=CARTESIAN_POINT('Ctrl Pts',(-12.9247205927933,53.8215594467478,14.2091716478024));
#3939=CARTESIAN_POINT('Ctrl Pts',(-17.3267012945512,53.8215596911811,7.90786832951187));
#3940=CARTESIAN_POINT('Ctrl Pts',(-18.9182454241784,53.8215592600521,0.37947614816378));
#3941=CARTESIAN_POINT('Ctrl Pts',(-17.5764229185005,53.8215599112933,-6.31998238608487));
#3942=CARTESIAN_POINT('Ctrl Pts',(-13.6913310723942,53.8215590821789,-12.8676970201262));
#3943=CARTESIAN_POINT('Ctrl Pts',(-8.06378930070651,53.8215599633844,-16.9268495356957));
#3944=CARTESIAN_POINT('Ctrl Pts',(0.207270742707088,53.8215592200086,-18.7313096285303));
#3945=CARTESIAN_POINT('Ctrl Pts',(7.01095532656319,53.8215603122039,-17.3775305451473));
#3946=CARTESIAN_POINT('Ctrl Pts',(13.962903644199,53.8215586933195,-12.5495636472001));
#3947=CARTESIAN_POINT('Ctrl Pts',(17.6131415434312,53.8215604291268,-6.65440032877));
#3948=CARTESIAN_POINT('Ctrl Pts',(18.8461203525986,53.8215593657169,1.71689071250368));
#3949=CARTESIAN_POINT('Ctrl Pts',(16.8492636979064,53.8215605075072,9.25622319291917));
#3950=CARTESIAN_POINT('Ctrl Pts',(11.1530678743094,53.8215572826698,15.6316719630829));
#3951=CARTESIAN_POINT('Ctrl Pts',(6.541460924869,53.82156640534,17.8431114201839));
#3952=CARTESIAN_POINT('Ctrl Pts',(4.11020323214108,53.8215594653047,18.4710531217173));
#3953=CARTESIAN_POINT('Ctrl Pts',(-6.25726586756057,53.8215594674016,17.8631678894765));
#3954=CARTESIAN_POINT('Ctrl Pts',(-8.59921952939784,53.8215594160594,16.9533071542872));
#3955=CARTESIAN_POINT('Ctrl Pts',(-12.9267640143627,53.8215594570747,14.21140148947));
#3956=CARTESIAN_POINT('Ctrl Pts',(-17.3298573112454,53.8215595792913,7.90930165541368));
#3957=CARTESIAN_POINT('Ctrl Pts',(-18.9221243712396,53.8215593637269,0.379554582427596));
#3958=CARTESIAN_POINT('Ctrl Pts',(-17.5803673704039,53.8215596893475,-6.32140972073934));
#3959=CARTESIAN_POINT('Ctrl Pts',(-13.6947048514155,53.8215592747903,-12.8708375084648));
#3960=CARTESIAN_POINT('Ctrl Pts',(-8.06594869808993,53.821559715393,-16.9313059577737));
#3961=CARTESIAN_POINT('Ctrl Pts',(0.207279363179286,53.8215593437051,-18.7366613290805));
#3962=CARTESIAN_POINT('Ctrl Pts',(7.01302196648423,53.8215598898027,-17.3828304292661));
#3963=CARTESIAN_POINT('Ctrl Pts',(13.9673716423984,53.8215590803606,-12.5537007390103));
#3964=CARTESIAN_POINT('Ctrl Pts',(17.619119823622,53.8215599482642,-6.65678026172759));
#3965=CARTESIAN_POINT('Ctrl Pts',(18.852959414472,53.8215594165593,1.71736557707223));
#3966=CARTESIAN_POINT('Ctrl Pts',(16.8557898622139,53.8215599874544,9.25957229775508));
#3967=CARTESIAN_POINT('Ctrl Pts',(11.1577633996559,53.8215583750357,15.6378274792713));
#3968=CARTESIAN_POINT('Ctrl Pts',(6.54443050677292,53.8215629363708,17.8504627970823));
#3969=CARTESIAN_POINT('Ctrl Pts',(4.1122123781589,53.8215594663532,18.4788277551323));
#3970=CARTESIAN_POINT('Ctrl Pts',(-6.25815660977309,53.8215594674016,17.865461092744));
#3971=CARTESIAN_POINT('Ctrl Pts',(-8.60046855921126,53.8215594674016,16.9556437390873));
#3972=CARTESIAN_POINT('Ctrl Pts',(-12.9288074359321,53.8215594674016,14.2136313311377));
#3973=CARTESIAN_POINT('Ctrl Pts',(-17.3330133279395,53.8215594674016,7.91073498131548));
#3974=CARTESIAN_POINT('Ctrl Pts',(-18.9260033183009,53.8215594674016,0.379633016691406));
#3975=CARTESIAN_POINT('Ctrl Pts',(-17.5843118223073,53.8215594674016,-6.32283705539381));
#3976=CARTESIAN_POINT('Ctrl Pts',(-13.6980786304368,53.8215594674016,-12.8739779968035));
#3977=CARTESIAN_POINT('Ctrl Pts',(-8.06810809547334,53.8215594674016,-16.9357623798517));
#3978=CARTESIAN_POINT('Ctrl Pts',(0.207287983651484,53.8215594674016,-18.7420130296306));
#3979=CARTESIAN_POINT('Ctrl Pts',(7.01508860640527,53.8215594674016,-17.3881303133849));
#3980=CARTESIAN_POINT('Ctrl Pts',(13.9718396405977,53.8215594674016,-12.5578378308205));
#3981=CARTESIAN_POINT('Ctrl Pts',(17.6250981038128,53.8215594674016,-6.65916019468519));
#3982=CARTESIAN_POINT('Ctrl Pts',(18.8597984763454,53.8215594674016,1.71784044164077));
#3983=CARTESIAN_POINT('Ctrl Pts',(16.8623160265213,53.8215594674016,9.262921402591));
#3984=CARTESIAN_POINT('Ctrl Pts',(11.1624589250023,53.8215594674016,15.6439829954597));
#3985=CARTESIAN_POINT('Ctrl Pts',(6.54740008867684,53.8215594674016,17.8578141739806));
#3986=CARTESIAN_POINT('Ctrl Pts',(4.11422152417672,53.8215594674016,18.4866023885472));
#3987=CARTESIAN_POINT('Ctrl Pts',(-6.28360638727348,53.8215594674016,17.9309811861014));
#3988=CARTESIAN_POINT('Ctrl Pts',(-8.63615512530899,53.8215609343215,17.0224033048057));
#3989=CARTESIAN_POINT('Ctrl Pts',(-12.9871909093425,53.8215597624565,14.2773410930703));
#3990=CARTESIAN_POINT('Ctrl Pts',(-17.4231852334868,53.8215562705526,7.95168714993829));
#3991=CARTESIAN_POINT('Ctrl Pts',(-19.0368303771942,53.8215624295372,0.381873995657398));
#3992=CARTESIAN_POINT('Ctrl Pts',(-17.6970104481198,53.821553126092,-6.36361804552155));
#3993=CARTESIAN_POINT('Ctrl Pts',(-13.7944723167586,53.8215649705842,-12.9637062350509));
#3994=CARTESIAN_POINT('Ctrl Pts',(-8.12980516357093,53.8215523819331,-17.0630887249373));
#3995=CARTESIAN_POINT('Ctrl Pts',(0.207534282857136,53.8215630015873,-18.8949187596345));
#3996=CARTESIAN_POINT('Ctrl Pts',(7.07413546129215,53.8215473987985,-17.5395555739224));
#3997=CARTESIAN_POINT('Ctrl Pts',(14.0994967320067,53.8215705257173,-12.6760404539687));
#3998=CARTESIAN_POINT('Ctrl Pts',(17.7959061092648,53.8215457284706,-6.7271582791879));
#3999=CARTESIAN_POINT('Ctrl Pts',(19.0552002441578,53.8215609200401,1.73140800074211));
#4000=CARTESIAN_POINT('Ctrl Pts',(17.0487778638776,53.8215446087513,9.35861011218849));
#4001=CARTESIAN_POINT('Ctrl Pts',(11.2966167920433,53.8215906778559,15.8198548865558));
#4002=CARTESIAN_POINT('Ctrl Pts',(6.63224528593163,53.8214603539964,18.0678535139335));
#4003=CARTESIAN_POINT('Ctrl Pts',(4.17162569611441,53.8215594973576,18.7087347718319));
#4004=CARTESIAN_POINT('Ctrl Pts',(-6.33450554197011,53.8066828852378,18.0620203422386));
#4005=CARTESIAN_POINT('Ctrl Pts',(-8.70752903053023,53.8046176739566,17.1559227090939));
#4006=CARTESIAN_POINT('Ctrl Pts',(-13.1039554075863,53.8003695479943,14.4047556946089));
#4007=CARTESIAN_POINT('Ctrl Pts',(-17.6035206411325,53.7936334184538,8.03359589794237));
#4008=CARTESIAN_POINT('Ctrl Pts',(-19.2584763548038,53.7865080464195,0.3863504206842));
#4009=CARTESIAN_POINT('Ctrl Pts',(-17.9223946916317,53.7797908846847,-6.44515923082174));
#4010=CARTESIAN_POINT('Ctrl Pts',(-13.9872403289066,53.7718452096691,-13.143157365308));
#4011=CARTESIAN_POINT('Ctrl Pts',(-8.25320202570488,53.7643261945423,-17.3177026483513));
#4012=CARTESIAN_POINT('Ctrl Pts',(0.208032935588374,53.7542636025864,-19.2006767423678));
#4013=CARTESIAN_POINT('Ctrl Pts',(7.19216789610809,53.7456261095377,-17.8423511759897));
#4014=CARTESIAN_POINT('Ctrl Pts',(14.3547628067056,53.7339280846391,-12.9123663344748));
#4015=CARTESIAN_POINT('Ctrl Pts',(18.1373805690966,53.7237539263749,-6.86314194894221));
#4016=CARTESIAN_POINT('Ctrl Pts',(19.4457957015732,53.7096919476992,1.75852515523058));
#4017=CARTESIAN_POINT('Ctrl Pts',(17.4215021481343,53.6956305400675,9.54983621467604));
#4018=CARTESIAN_POINT('Ctrl Pts',(11.5646450207484,53.6773186527031,16.171368938787));
#4019=CARTESIAN_POINT('Ctrl Pts',(6.80191782789104,53.6643245152325,18.4872404190017));
#4020=CARTESIAN_POINT('Ctrl Pts',(4.28629073692,53.657015133004,19.1524452872604));
#4021=CARTESIAN_POINT('Ctrl Pts',(-6.40139016890298,53.7462191777732,18.2342138712683));
#4022=CARTESIAN_POINT('Ctrl Pts',(-8.80089019538924,53.7358825214817,17.3302733699115));
#4023=CARTESIAN_POINT('Ctrl Pts',(-13.2550063777873,53.7147304460669,14.5686821896627));
#4024=CARTESIAN_POINT('Ctrl Pts',(-17.8315007619451,53.681542992411,8.13632451545703));
#4025=CARTESIAN_POINT('Ctrl Pts',(-19.5319469838262,53.6468212013315,0.390984958975788));
#4026=CARTESIAN_POINT('Ctrl Pts',(-18.1940916940099,53.6144909569505,-6.54421796173729));
#4027=CARTESIAN_POINT('Ctrl Pts',(-14.2131690953963,53.576636302478,-13.3550353350387));
#4028=CARTESIAN_POINT('Ctrl Pts',(-8.39327862684007,53.541294854268,-17.6100048079314));
#4029=CARTESIAN_POINT('Ctrl Pts',(0.210100772676625,53.494680622113,-19.5392910832916));
#4030=CARTESIAN_POINT('Ctrl Pts',(7.32056503897356,53.4552710579896,-18.1666053087022));
#4031=CARTESIAN_POINT('Ctrl Pts',(14.618919588113,53.4028035612322,-13.1542714336689));
#4032=CARTESIAN_POINT('Ctrl Pts',(18.4763607445562,53.3579733102958,-6.99550960202322));
#4033=CARTESIAN_POINT('Ctrl Pts',(19.8124417350122,53.2972990660473,1.78655772526428));
#4034=CARTESIAN_POINT('Ctrl Pts',(17.7499693371806,53.2378885568115,9.72329314401033));
#4035=CARTESIAN_POINT('Ctrl Pts',(11.7816297333883,53.1628642285844,16.4620449525607));
#4036=CARTESIAN_POINT('Ctrl Pts',(6.93162778134544,53.1112011035671,18.8122325884606));
#4037=CARTESIAN_POINT('Ctrl Pts',(4.37200519475389,53.082723126953,19.4841278424594));
#4038=CARTESIAN_POINT('Ctrl Pts',(-6.45737457434202,53.6615753483831,18.3783449337447));
#4039=CARTESIAN_POINT('Ctrl Pts',(-8.87835639847467,53.6399867954788,17.4744600255677));
#4040=CARTESIAN_POINT('Ctrl Pts',(-13.3776616293571,53.5961172464687,14.700361463702));
#4041=CARTESIAN_POINT('Ctrl Pts',(-18.0082754951081,53.5282993065665,8.21468104092291));
#4042=CARTESIAN_POINT('Ctrl Pts',(-19.7334054697092,53.458450440031,0.392981093979484));
#4043=CARTESIAN_POINT('Ctrl Pts',(-18.3841901372567,53.3945197230683,-6.61472988672912));
#4044=CARTESIAN_POINT('Ctrl Pts',(-14.3610499884877,53.3207770392367,-13.4962430276583));
#4045=CARTESIAN_POINT('Ctrl Pts',(-8.47779786275396,53.2532324912541,-17.7916226741663));
#4046=CARTESIAN_POINT('Ctrl Pts',(0.213733074963778,53.1660187384648,-19.7300599080443));
#4047=CARTESIAN_POINT('Ctrl Pts',(7.38911971799539,53.0939038888096,-18.3316178394865));
#4048=CARTESIAN_POINT('Ctrl Pts',(14.7385726998089,53.000308633345,-13.2594550783691));
#4049=CARTESIAN_POINT('Ctrl Pts',(18.6065581419462,52.9224465324887,-7.04206443966783));
#4050=CARTESIAN_POINT('Ctrl Pts',(19.9188612165276,52.8203734140136,1.79909928596318));
#4051=CARTESIAN_POINT('Ctrl Pts',(17.8096938050096,52.7236856624674,9.76336122980632));
#4052=CARTESIAN_POINT('Ctrl Pts',(11.7884755421453,52.607388200434,16.4823900576232));
#4053=CARTESIAN_POINT('Ctrl Pts',(6.92237510726694,52.5312454249595,18.7966820777097));
#4054=CARTESIAN_POINT('Ctrl Pts',(4.36225201133258,52.4905961232324,19.4463866724243));
#4055=CARTESIAN_POINT('Ctrl Pts',(-6.4876515464368,53.5968202689985,18.4562925715265));
#4056=CARTESIAN_POINT('Ctrl Pts',(-8.91975716606861,53.5669142437381,17.5511656181307));
#4057=CARTESIAN_POINT('Ctrl Pts',(-13.4412555750452,53.5064870671109,14.7675824406655));
#4058=CARTESIAN_POINT('Ctrl Pts',(-18.0938553210738,53.4142359093658,8.25164135229174));
#4059=CARTESIAN_POINT('Ctrl Pts',(-19.8230708337054,53.320504267791,0.392773713085492));
#4060=CARTESIAN_POINT('Ctrl Pts',(-18.4611384260633,53.2359532306387,-6.64422016818865));
#4061=CARTESIAN_POINT('Ctrl Pts',(-14.4128963405634,53.1397303383398,-13.547861557799));
#4062=CARTESIAN_POINT('Ctrl Pts',(-8.50159161585833,53.0530474382274,-17.8473341891454));
#4063=CARTESIAN_POINT('Ctrl Pts',(0.216810303088881,52.9432783212641,-19.7720231731558));
#4064=CARTESIAN_POINT('Ctrl Pts',(7.40071045094123,52.8543294494527,-18.3519029376622));
#4065=CARTESIAN_POINT('Ctrl Pts',(14.7387842978947,52.741648174077,-13.2548239938675));
#4066=CARTESIAN_POINT('Ctrl Pts',(18.5815451496294,52.6502625473374,-7.02776717063484));
#4067=CARTESIAN_POINT('Ctrl Pts',(19.855601224251,52.5342068279963,1.79886364035164));
#4068=CARTESIAN_POINT('Ctrl Pts',(17.7166151328884,52.4279585850126,9.72275831322159));
#4069=CARTESIAN_POINT('Ctrl Pts',(11.6948823507956,52.3066916725901,16.3679060339985));
#4070=CARTESIAN_POINT('Ctrl Pts',(6.85388787820817,52.2316563655075,18.6319821872589));
#4071=CARTESIAN_POINT('Ctrl Pts',(4.31356297292665,52.1931879881324,19.2579785527161));
#4072=CARTESIAN_POINT('Ctrl Pts',(-6.50177218221283,53.5613503896502,18.4926459492445));
#4073=CARTESIAN_POINT('Ctrl Pts',(-8.93890164522789,53.5269985496435,17.5865183475454));
#4074=CARTESIAN_POINT('Ctrl Pts',(-13.470013889337,53.4578210299145,14.797628130887));
#4075=CARTESIAN_POINT('Ctrl Pts',(-18.1305360963661,53.3529697782245,8.26713585006556));
#4076=CARTESIAN_POINT('Ctrl Pts',(-19.8587739521682,53.2472655244295,0.392286536290934));
#4077=CARTESIAN_POINT('Ctrl Pts',(-18.4889660048854,53.1527303509971,-6.65527330268877));
#4078=CARTESIAN_POINT('Ctrl Pts',(-14.4284779658127,53.0459796536448,-13.5643277123972));
#4079=CARTESIAN_POINT('Ctrl Pts',(-8.50613176248168,52.9507701198261,-17.8605183647191));
#4080=CARTESIAN_POINT('Ctrl Pts',(0.218515114135444,52.8315873188062,-19.773634254483));
#4081=CARTESIAN_POINT('Ctrl Pts',(7.39874611319294,52.7361987526969,-18.341612563585));
#4082=CARTESIAN_POINT('Ctrl Pts',(14.7208646408227,52.6171373477396,-13.2356268102053));
#4083=CARTESIAN_POINT('Ctrl Pts',(18.5440571275075,52.5221207659386,-7.01055399915146));
#4084=CARTESIAN_POINT('Ctrl Pts',(19.7947769381447,52.4038831257346,1.79677808407989));
#4085=CARTESIAN_POINT('Ctrl Pts',(17.6422320450414,52.2980656249822,9.68808944394441));
#4086=CARTESIAN_POINT('Ctrl Pts',(11.6288593616766,52.1815965235208,16.2850871389715));
#4087=CARTESIAN_POINT('Ctrl Pts',(6.80798878936926,52.1124469297485,18.5206593422446));
#4088=CARTESIAN_POINT('Ctrl Pts',(4.28155507225474,52.0781077779776,19.1341200092791));
#4089=CARTESIAN_POINT('Ctrl Pts',(-6.50243773484574,53.5596785760036,18.4943594051143));
#4090=CARTESIAN_POINT('Ctrl Pts',(-8.9398039883456,53.5251171899285,17.5881846395251));
#4091=CARTESIAN_POINT('Ctrl Pts',(-13.4713693645506,53.4555272373613,14.7990442844194));
#4092=CARTESIAN_POINT('Ctrl Pts',(-18.1322649835749,53.3500821012434,8.26786615739397));
#4093=CARTESIAN_POINT('Ctrl Pts',(-19.8604567591518,53.2438135383258,0.392263574024689));
#4094=CARTESIAN_POINT('Ctrl Pts',(-18.4902776114339,53.14880777927,-6.65579427376155));
#4095=CARTESIAN_POINT('Ctrl Pts',(-14.4292123797495,53.0415608713729,-13.5651038171506));
#4096=CARTESIAN_POINT('Ctrl Pts',(-8.50634575472586,52.9459494488855,-17.8611397788612));
#4097=CARTESIAN_POINT('Ctrl Pts',(0.218595467562772,52.826322949557,-19.7737101901162));
#4098=CARTESIAN_POINT('Ctrl Pts',(7.39865352740707,52.7306308591899,-18.3411275439534));
#4099=CARTESIAN_POINT('Ctrl Pts',(14.7200200276527,52.6112687374583,-13.2347219829487));
#4100=CARTESIAN_POINT('Ctrl Pts',(18.5422901920648,52.516081016642,-7.00974268500221));
#4101=CARTESIAN_POINT('Ctrl Pts',(19.7919100867929,52.3977405352347,1.79667978486095));
#4102=CARTESIAN_POINT('Ctrl Pts',(17.6387261221676,52.2919433367995,9.68645538457249));
#4103=CARTESIAN_POINT('Ctrl Pts',(11.6257474781228,52.1757003721613,16.2811836083859));
#4104=CARTESIAN_POINT('Ctrl Pts',(6.80582541231532,52.1068281916764,18.515412325483));
#4105=CARTESIAN_POINT('Ctrl Pts',(4.28004643320308,52.0726836640723,19.1282821432651));
#4106=CARTESIAN_POINT('Ctrl Pts',(-6.50310328747865,53.558006762357,18.4960728609841));
#4107=CARTESIAN_POINT('Ctrl Pts',(-8.94070633146331,53.5232358302135,17.5898509315049));
#4108=CARTESIAN_POINT('Ctrl Pts',(-13.4727248397643,53.4532334448081,14.8004604379518));
#4109=CARTESIAN_POINT('Ctrl Pts',(-18.1339938707837,53.3471944242623,8.26859646472238));
#4110=CARTESIAN_POINT('Ctrl Pts',(-19.8621395661353,53.240361552222,0.392240611758438));
#4111=CARTESIAN_POINT('Ctrl Pts',(-18.4915892179824,53.1448852075429,-6.65631524483432));
#4112=CARTESIAN_POINT('Ctrl Pts',(-14.4299467936863,53.0371420891009,-13.565879921904));
#4113=CARTESIAN_POINT('Ctrl Pts',(-8.50655974697004,52.9411287779449,-17.8617611930032));
#4114=CARTESIAN_POINT('Ctrl Pts',(0.218675820990099,52.8210585803078,-19.7737861257495));
#4115=CARTESIAN_POINT('Ctrl Pts',(7.3985609416212,52.7250629656828,-18.3406425243219));
#4116=CARTESIAN_POINT('Ctrl Pts',(14.7191754144827,52.6054001271769,-13.2338171556921));
#4117=CARTESIAN_POINT('Ctrl Pts',(18.5405232566221,52.5100412673454,-7.00893137085296));
#4118=CARTESIAN_POINT('Ctrl Pts',(19.7890432354411,52.3915979447348,1.79658148564201));
#4119=CARTESIAN_POINT('Ctrl Pts',(17.6352201992937,52.2858210486167,9.68482132520056));
#4120=CARTESIAN_POINT('Ctrl Pts',(11.622635594569,52.1698042208019,16.2772800778003));
#4121=CARTESIAN_POINT('Ctrl Pts',(6.80366203526138,52.1012094536043,18.5101653087213));
#4122=CARTESIAN_POINT('Ctrl Pts',(4.27853779415141,52.067259550167,19.1224442772511));
#4123=CARTESIAN_POINT('Ctrl Pts',(-6.50376884011156,53.5563349487104,18.4977863168538));
#4124=CARTESIAN_POINT('Ctrl Pts',(-8.94160867458101,53.5213544704985,17.5915172234846));
#4125=CARTESIAN_POINT('Ctrl Pts',(-13.4740803149779,53.450939652255,14.8018765914843));
#4126=CARTESIAN_POINT('Ctrl Pts',(-18.1357227579925,53.3443067472811,8.26932677205079));
#4127=CARTESIAN_POINT('Ctrl Pts',(-19.8638223731189,53.2369095661182,0.392217649492186));
#4128=CARTESIAN_POINT('Ctrl Pts',(-18.4929008245309,53.1409626358158,-6.65683621590709));
#4129=CARTESIAN_POINT('Ctrl Pts',(-14.430681207623,53.032723306829,-13.5666560266574));
#4130=CARTESIAN_POINT('Ctrl Pts',(-8.50677373921422,52.9363081070042,-17.8623826071452));
#4131=CARTESIAN_POINT('Ctrl Pts',(0.218756174417428,52.8157942110586,-19.7738620613827));
#4132=CARTESIAN_POINT('Ctrl Pts',(7.39846835583533,52.7194950721757,-18.3401575046904));
#4133=CARTESIAN_POINT('Ctrl Pts',(14.7183308013127,52.5995315168955,-13.2329123284355));
#4134=CARTESIAN_POINT('Ctrl Pts',(18.5387563211794,52.5040015180488,-7.00812005670371));
#4135=CARTESIAN_POINT('Ctrl Pts',(19.7861763840893,52.3854553542348,1.79648318642307));
#4136=CARTESIAN_POINT('Ctrl Pts',(17.6317142764199,52.2796987604339,9.68318726582863));
#4137=CARTESIAN_POINT('Ctrl Pts',(11.6195237110152,52.1639080694424,16.2733765472147));
#4138=CARTESIAN_POINT('Ctrl Pts',(6.80149865820744,52.0955907155322,18.5049182919596));
#4139=CARTESIAN_POINT('Ctrl Pts',(4.27702915509974,52.0618354362618,19.1166064112372));
#4140=CARTESIAN_POINT('',(4.55566599204417,52.1005689273586,19.0862385711379));
#4141=CARTESIAN_POINT('Ctrl Pts',(4.50354622619033,53.6898534648428,18.8957433692163));
#4142=CARTESIAN_POINT('Ctrl Pts',(4.51468517953507,53.6657783197309,18.9367205848837));
#4143=CARTESIAN_POINT('Ctrl Pts',(4.52526549087458,53.6388135333616,18.9756391957078));
#4144=CARTESIAN_POINT('Ctrl Pts',(4.53624346265925,53.6061225448283,19.0160195616835));
#4145=CARTESIAN_POINT('Ctrl Pts',(4.53729608866187,53.602936079669,19.0198914281606));
#4146=CARTESIAN_POINT('Ctrl Pts',(4.548258033898,53.5692046143846,19.0602124894057));
#4147=CARTESIAN_POINT('Ctrl Pts',(4.55748373783896,53.5360792256737,19.0941456056992));
#4148=CARTESIAN_POINT('Ctrl Pts',(4.57460049659618,53.465230654472,19.1570994624826));
#4149=CARTESIAN_POINT('Ctrl Pts',(4.5824702203853,53.4274476425415,19.1860416963029));
#4150=CARTESIAN_POINT('Ctrl Pts',(4.59670542006039,53.348415947129,19.238389936174));
#4151=CARTESIAN_POINT('Ctrl Pts',(4.6030570712864,53.3071396344805,19.2617450640827));
#4152=CARTESIAN_POINT('Ctrl Pts',(4.61418171977405,53.2218949251285,19.3026454172093));
#4153=CARTESIAN_POINT('Ctrl Pts',(4.61893363269867,53.1778989296277,19.320113049737));
#4154=CARTESIAN_POINT('Ctrl Pts',(4.62356216693666,53.1247337253612,19.3371229484486));
#4155=CARTESIAN_POINT('Ctrl Pts',(4.62427450384503,53.1161630713588,19.3397406337227));
#4156=CARTESIAN_POINT('Ctrl Pts',(4.62691292749329,53.0828509514276,19.3494356339346));
#4157=CARTESIAN_POINT('Ctrl Pts',(4.62860612337624,53.057967882284,19.3556560839836));
#4158=CARTESIAN_POINT('Ctrl Pts',(4.63263403371292,52.987427072062,19.3704489330298));
#4159=CARTESIAN_POINT('Ctrl Pts',(4.63434606003177,52.9415680268821,19.3767297049835));
#4160=CARTESIAN_POINT('Ctrl Pts',(4.63611418624525,52.8497790112215,19.3831947775945));
#4161=CARTESIAN_POINT('Ctrl Pts',(4.63615359473368,52.8038527972976,19.3833176279366));
#4162=CARTESIAN_POINT('Ctrl Pts',(4.63463678681726,52.7125566272219,19.3776863063789));
#4163=CARTESIAN_POINT('Ctrl Pts',(4.63305513086096,52.6672071468641,19.3718384396721));
#4164=CARTESIAN_POINT('Ctrl Pts',(4.62931165268519,52.5964066562331,19.3580128538494));
#4165=CARTESIAN_POINT('Ctrl Pts',(4.62763682592045,52.5702681249645,19.3518296107285));
#4166=CARTESIAN_POINT('Ctrl Pts',(4.62532834739704,52.5396418422063,19.3433088294332));
#4167=CARTESIAN_POINT('Ctrl Pts',(4.62494552623527,52.5347086696141,19.3418958548527));
#4168=CARTESIAN_POINT('Ctrl Pts',(4.62106981556691,52.4861616499394,19.3275912417533));
#4169=CARTESIAN_POINT('Ctrl Pts',(4.6168309184912,52.4439314623182,19.3119496600342));
#4170=CARTESIAN_POINT('Ctrl Pts',(4.60700094341137,52.3624562621291,19.2756788190797));
#4171=CARTESIAN_POINT('Ctrl Pts',(4.60139736145857,52.3232434240613,19.2550034372493));
#4172=CARTESIAN_POINT('Ctrl Pts',(4.58895538510757,52.2481467689342,19.2090942738392));
#4173=CARTESIAN_POINT('Ctrl Pts',(4.58209847386576,52.2123270413686,19.1837921324751));
#4174=CARTESIAN_POINT('Ctrl Pts',(4.56870595810661,52.1511372842595,19.1343681066097));
#4175=CARTESIAN_POINT('Ctrl Pts',(4.5623291548281,52.125040063551,19.1108331565189));
#4176=CARTESIAN_POINT('Ctrl Pts',(4.55566839267604,52.1005594699387,19.0862473564151));
#4177=CARTESIAN_POINT('',(4.28224384814229,52.0784524175008,19.1336452494965));
#4178=CARTESIAN_POINT('Ctrl Pts',(4.28231894400113,52.0781189927726,19.1339354676395));
#4179=CARTESIAN_POINT('Ctrl Pts',(4.32342562565216,52.0792479760666,19.1246070547756));
#4180=CARTESIAN_POINT('Ctrl Pts',(4.35995104921686,52.0804529834518,19.1164063557511));
#4181=CARTESIAN_POINT('Ctrl Pts',(4.39191877724301,52.0817416610278,19.1094160143282));
#4182=CARTESIAN_POINT('Ctrl Pts',(4.40790265912415,52.0823860005362,19.1059208397095));
#4183=CARTESIAN_POINT('Ctrl Pts',(4.42274683761215,52.0830511327901,19.1027278435442));
#4184=CARTESIAN_POINT('Ctrl Pts',(4.43645335785169,52.0837373686171,19.0998448297928));
#4185=CARTESIAN_POINT('Ctrl Pts',(4.45015987809122,52.0844236044442,19.0969618160413));
#4186=CARTESIAN_POINT('Ctrl Pts',(4.46101770894046,52.0850218798821,19.0947264882814));
#4187=CARTESIAN_POINT('Ctrl Pts',(4.4741616037605,52.0858596938412,19.0921322966939));
#4188=CARTESIAN_POINT('Ctrl Pts',(4.50152912119142,52.0876041454245,19.0867308092002));
#4189=CARTESIAN_POINT('Ctrl Pts',(4.52200519159843,52.089761337928,19.0835763955764));
#4190=CARTESIAN_POINT('Ctrl Pts',(4.53560258402057,52.09234420434,19.0827234726036));
#4191=CARTESIAN_POINT('Ctrl Pts',(4.54812705668855,52.0947232663526,19.0819378506159));
#4192=CARTESIAN_POINT('Ctrl Pts',(4.55481537461191,52.0974635406515,19.0831043276462));
#4193=CARTESIAN_POINT('Ctrl Pts',(4.5556634096119,52.1005790938241,19.0862291356234));
#4194=CARTESIAN_POINT('Ctrl Pts',(4.28224143891342,52.0784659002907,19.1336337189022));
#4195=CARTESIAN_POINT('Ctrl Pts',(4.42782803222924,52.0800958779391,19.0985962092296));
#4196=CARTESIAN_POINT('Ctrl Pts',(4.68681950851517,52.0836172904965,19.0349935559104));
#4197=CARTESIAN_POINT('Ctrl Pts',(5.42442467638255,52.0937602691303,18.8237345048617));
#4198=CARTESIAN_POINT('Ctrl Pts',(5.90326204628264,52.1003819057873,18.6759901650587));
#4199=CARTESIAN_POINT('Ctrl Pts',(7.06244423345965,52.1167482137663,18.2464979557343));
#4200=CARTESIAN_POINT('Ctrl Pts',(7.7431483516907,52.1264929887464,17.9646088149612));
#4201=CARTESIAN_POINT('Ctrl Pts',(9.26826599538121,52.1491359022163,17.1979565649401));
#4202=CARTESIAN_POINT('Ctrl Pts',(10.113174881901,52.1620341836168,16.7129986878332));
#4203=CARTESIAN_POINT('Ctrl Pts',(11.8964009598872,52.1910181901826,15.457458335152));
#4204=CARTESIAN_POINT('Ctrl Pts',(12.834948071033,52.2071038813266,14.6853694648293));
#4205=CARTESIAN_POINT('Ctrl Pts',(14.6908167867358,52.2424983939487,12.7814754922857));
#4206=CARTESIAN_POINT('Ctrl Pts',(15.6088272683419,52.26180739452,11.6491223176922));
#4207=CARTESIAN_POINT('Ctrl Pts',(17.2468123550974,52.3036814556989,8.97735589194434));
#4208=CARTESIAN_POINT('Ctrl Pts',(17.9645349226973,52.3262464673295,7.43561788374572));
#4209=CARTESIAN_POINT('Ctrl Pts',(18.7394524100775,52.3625577026276,4.83803015650877));
#4210=CARTESIAN_POINT('Ctrl Pts',(18.947114220902,52.3750720111483,3.92528127816217));
#4211=CARTESIAN_POINT('Ctrl Pts',(19.2312098939789,52.4009244607152,2.01862452341879));
#4212=CARTESIAN_POINT('Ctrl Pts',(19.3076544601378,52.4142626072485,1.02467858697494));
#4213=CARTESIAN_POINT('Ctrl Pts',(19.3012999659277,52.4279828639702,2.24528933802945E-6));
#4214=CARTESIAN_POINT('Origin',(0.,23.253,0.));
#4215=CARTESIAN_POINT('',(6.15893568081409E-15,23.2726327112309,49.9868187147127));
#4216=CARTESIAN_POINT('',(-6.12161975385319E-15,23.2726327112309,-49.9868187147127));
#4217=CARTESIAN_POINT('Origin',(0.,23.2726327112309,0.));
#4218=CARTESIAN_POINT('Origin',(0.,23.2726327112309,0.));
#4219=CARTESIAN_POINT('',(-6.02980271810753E-15,24.003,-49.237075720981));
#4220=CARTESIAN_POINT('Origin',(-6.02980271810752E-15,23.253,-49.237075720981));
#4221=CARTESIAN_POINT('Origin',(0.,24.003,0.));
#4222=CARTESIAN_POINT('Ctrl Pts',(-51.5994242662028,24.6717312761646,-0.489703961489916));
#4223=CARTESIAN_POINT('Ctrl Pts',(-51.5802057862039,25.4068517297792,-0.48631178423944));
#4224=CARTESIAN_POINT('Ctrl Pts',(-50.8448755614193,25.4020756075393,-0.479269956564132));
#4225=CARTESIAN_POINT('Ctrl Pts',(-51.6320542744346,24.6571206205877,2.90815939479677));
#4226=CARTESIAN_POINT('Ctrl Pts',(-51.612613413909,25.3920312031482,2.90980887304612));
#4227=CARTESIAN_POINT('Ctrl Pts',(-50.8770347138734,25.3874663335219,2.86890881888134));
#4228=CARTESIAN_POINT('Ctrl Pts',(-51.3279752326019,24.6424967688652,6.30909052814045));
#4229=CARTESIAN_POINT('Ctrl Pts',(-51.3085339932661,25.3771953142168,6.30945000114593));
#4230=CARTESIAN_POINT('Ctrl Pts',(-50.5774079638623,25.372843878009,6.2201085525632));
#4231=CARTESIAN_POINT('Ctrl Pts',(-50.0581998932223,24.6137890503334,12.9853714592068));
#4232=CARTESIAN_POINT('Ctrl Pts',(-50.0388503491085,25.3480718449038,12.9830879399748));
#4233=CARTESIAN_POINT('Ctrl Pts',(-49.3262124431574,25.3441388982877,12.7987656261817));
#4234=CARTESIAN_POINT('Ctrl Pts',(-49.0925353920364,24.5997060807367,16.2605126054806));
#4235=CARTESIAN_POINT('Ctrl Pts',(-49.0734491388778,25.3337848785392,16.2569440425888));
#4236=CARTESIAN_POINT('Ctrl Pts',(-48.3746738850937,25.3300572730997,16.0260169271457));
#4237=CARTESIAN_POINT('Ctrl Pts',(-46.5371200195038,24.5726283249249,22.5577246622088));
#4238=CARTESIAN_POINT('Ctrl Pts',(-46.5186930684571,25.3063156252355,22.5515195013725));
#4239=CARTESIAN_POINT('Ctrl Pts',(-45.856635807956,25.3029820984217,22.2311524521964));
#4240=CARTESIAN_POINT('Ctrl Pts',(-44.9474338966029,24.5596342247687,25.5796360260539));
#4241=CARTESIAN_POINT('Ctrl Pts',(-44.9295347661442,25.2931334732791,25.572207945245));
#4242=CARTESIAN_POINT('Ctrl Pts',(-44.2901992287526,25.2899892385752,25.2088786224719));
#4243=CARTESIAN_POINT('Ctrl Pts',(-41.2057832588607,24.5352397370846,31.2528230545509));
#4244=CARTESIAN_POINT('Ctrl Pts',(-41.1891189974,25.2683868208553,31.2429005095446));
#4245=CARTESIAN_POINT('Ctrl Pts',(-40.6032683646015,25.2655970744325,30.799117136205));
#4246=CARTESIAN_POINT('Ctrl Pts',(-39.053913546178,24.5238399676091,33.9039549841883));
#4247=CARTESIAN_POINT('Ctrl Pts',(-39.0380285265676,25.2568222087211,33.8929302151991));
#4248=CARTESIAN_POINT('Ctrl Pts',(-38.482867023188,25.2541983929601,33.4114867398185));
#4249=CARTESIAN_POINT('Ctrl Pts',(-34.2715756968859,24.503077676205,38.732435248131));
#4250=CARTESIAN_POINT('Ctrl Pts',(-34.2574713318307,25.2357605881862,38.7191986582419));
#4251=CARTESIAN_POINT('Ctrl Pts',(-33.7704622906633,25.2334380778049,38.1693717990658));
#4252=CARTESIAN_POINT('Ctrl Pts',(-31.6412287282204,24.4937156803232,40.9096612497057));
#4253=CARTESIAN_POINT('Ctrl Pts',(-31.6281273407559,25.2262633109734,40.8954989953135));
#4254=CARTESIAN_POINT('Ctrl Pts',(-31.1785782850211,25.224076975345,40.3147655081099));
#4255=CARTESIAN_POINT('Ctrl Pts',(-26.0042332125158,24.4773932235446,44.7056116084414));
#4256=CARTESIAN_POINT('Ctrl Pts',(-25.9933891628622,25.2097057919875,44.6896533054258));
#4257=CARTESIAN_POINT('Ctrl Pts',(-25.6240088677298,25.2077560713483,44.0552186129217));
#4258=CARTESIAN_POINT('Ctrl Pts',(-22.9977274858584,24.470433176212,46.3242397932863));
#4259=CARTESIAN_POINT('Ctrl Pts',(-22.9880685808784,25.2026452269058,46.3075813765145));
#4260=CARTESIAN_POINT('Ctrl Pts',(-22.6614646404214,25.2007966881681,45.6501821289311));
#4261=CARTESIAN_POINT('Ctrl Pts',(-16.7253489218366,24.4591854859984,48.9400016879545));
#4262=CARTESIAN_POINT('Ctrl Pts',(-16.7183183313379,25.1912356889532,48.9220763622777));
#4263=CARTESIAN_POINT('Ctrl Pts',(-16.4807993905486,25.189550067518,48.2277021693628));
#4264=CARTESIAN_POINT('Ctrl Pts',(-13.4596350018521,24.4548981280894,49.9370691264438));
#4265=CARTESIAN_POINT('Ctrl Pts',(-13.45391829295,25.186886436009,49.918707472109));
#4266=CARTESIAN_POINT('Ctrl Pts',(-13.2628358071309,25.1852631187088,49.2101925379276));
#4267=CARTESIAN_POINT('Ctrl Pts',(-6.71777630019383,24.4490955232029,51.2865221773164));
#4268=CARTESIAN_POINT('Ctrl Pts',(-6.71496136258528,25.1810003807021,51.2674967727941));
#4269=CARTESIAN_POINT('Ctrl Pts',(-6.61955280200557,25.1794610654282,50.5399171789069));
#4270=CARTESIAN_POINT('Ctrl Pts',(-3.23871172926122,24.4476477514485,51.6232157559566));
#4271=CARTESIAN_POINT('Ctrl Pts',(-3.23730620750427,25.1795317055532,51.6040436241658));
#4272=CARTESIAN_POINT('Ctrl Pts',(-3.19135744576657,25.1780134318622,50.8716883520824));
#4273=CARTESIAN_POINT('Ctrl Pts',(0.238910549243396,24.4477172244431,51.6070591267125));
#4274=CARTESIAN_POINT('Ctrl Pts',(0.238807033604986,25.1796021804844,51.5878942965007));
#4275=CARTESIAN_POINT('Ctrl Pts',(0.235417357405924,25.1780828982338,50.8557679284926));
#4276=CARTESIAN_POINT('',(4.34555674820602E-15,24.4477148382618,51.6076140566994));
#4277=CARTESIAN_POINT('',(-51.601796342837,24.6696255717043,1.98778040128346E-10));
#4278=CARTESIAN_POINT('Ctrl Pts',(-4.44089209850063E-14,24.4477148382618,
51.6076140566994));
#4279=CARTESIAN_POINT('Ctrl Pts',(-0.60206465236406,24.4477148382619,51.6076140566994));
#4280=CARTESIAN_POINT('Ctrl Pts',(-1.20314913760796,24.4477602735869,51.5970476243971));
#4281=CARTESIAN_POINT('Ctrl Pts',(-2.40553226753771,24.4479413720565,51.5549316858879));
#4282=CARTESIAN_POINT('Ctrl Pts',(-3.00682414407574,24.4480773605449,51.5233065188039));
#4283=CARTESIAN_POINT('Ctrl Pts',(-4.20842064676456,24.4484396521552,51.4390532206611));
#4284=CARTESIAN_POINT('Ctrl Pts',(-4.80872242464662,24.4486661005034,51.3863913167336));
#4285=CARTESIAN_POINT('Ctrl Pts',(-6.0067063551656,24.4492089249957,51.260154805519));
#4286=CARTESIAN_POINT('Ctrl Pts',(-6.60439098350949,24.4495252007094,51.1866035533403));
#4287=CARTESIAN_POINT('Ctrl Pts',(-7.79506213933738,24.4502464780714,51.0188681361165));
#4288=CARTESIAN_POINT('Ctrl Pts',(-8.38805791838637,24.4506510646589,50.9247804921153));
#4289=CARTESIAN_POINT('Ctrl Pts',(-9.33191477098634,24.451368122002,50.7580276226836));
#4290=CARTESIAN_POINT('Ctrl Pts',(-9.6834085703376,24.4516513778788,50.6921561295615));
#4291=CARTESIAN_POINT('Ctrl Pts',(-10.0656200696996,24.4519771972028,50.6163866205531));
#4292=CARTESIAN_POINT('Ctrl Pts',(-10.0966860322689,24.4520038076249,50.6101982926483));
#4293=CARTESIAN_POINT('Ctrl Pts',(-10.709119459142,24.4525309304783,50.4876133802357));
#4294=CARTESIAN_POINT('Ctrl Pts',(-11.2895287104344,24.4530753511381,50.3609877095649));
#4295=CARTESIAN_POINT('Ctrl Pts',(-12.0842388760666,24.4538831738207,50.1731089603792));
#4296=CARTESIAN_POINT('Ctrl Pts',(-12.2993714476872,24.4541081469705,50.1207870282284));
#4297=CARTESIAN_POINT('Ctrl Pts',(-12.8604794540867,24.4547114446868,49.9804841840633));
#4298=CARTESIAN_POINT('Ctrl Pts',(-13.2062457443416,24.4550996228047,49.890209527049));
#4299=CARTESIAN_POINT('Ctrl Pts',(-13.896024046145,24.4559069984989,49.702446329607));
#4300=CARTESIAN_POINT('Ctrl Pts',(-14.2400340721716,24.4563262228616,49.6049515597433));
#4301=CARTESIAN_POINT('Ctrl Pts',(-14.7128926807687,24.4569252670802,49.4656379032927));
#4302=CARTESIAN_POINT('Ctrl Pts',(-14.8431976090675,24.4570927551189,49.4266869036247));
#4303=CARTESIAN_POINT('Ctrl Pts',(-15.5476843467431,24.4580112869178,49.2130732495732));
#4304=CARTESIAN_POINT('Ctrl Pts',(-16.1177546732698,24.4588015340171,49.0292934680565));
#4305=CARTESIAN_POINT('Ctrl Pts',(-17.2518110672373,24.4604673849594,48.6418888616937));
#4306=CARTESIAN_POINT('Ctrl Pts',(-17.8157569812621,24.4613433677605,48.4381759318843));
#4307=CARTESIAN_POINT('Ctrl Pts',(-18.8325016477948,24.4630092317683,48.0507829502603));
#4308=CARTESIAN_POINT('Ctrl Pts',(-19.2867501019704,24.4637855278335,47.8702604062164));
#4309=CARTESIAN_POINT('Ctrl Pts',(-19.7792708160127,24.4646623522863,47.666365872313));
#4310=CARTESIAN_POINT('Ctrl Pts',(-19.8204166095044,24.4647358724611,47.6492696177846));
#4311=CARTESIAN_POINT('Ctrl Pts',(-20.4149669226596,24.4658021214859,47.4013250693623));
#4312=CARTESIAN_POINT('Ctrl Pts',(-20.9640085641567,24.4668355465161,47.1610028827713));
#4313=CARTESIAN_POINT('Ctrl Pts',(-22.0538972084225,24.4689849383093,46.6611495310586));
#4314=CARTESIAN_POINT('Ctrl Pts',(-22.5947361541288,24.4701009835447,46.4016001038509));
#4315=CARTESIAN_POINT('Ctrl Pts',(-23.6663772489846,24.4724119745998,45.8641452655615));
#4316=CARTESIAN_POINT('Ctrl Pts',(-24.1972011053164,24.4736067198799,45.5862865088849));
#4317=CARTESIAN_POINT('Ctrl Pts',(-25.248368263848,24.4760738620362,45.0125097078621));
#4318=CARTESIAN_POINT('Ctrl Pts',(-25.7687411112741,24.4773459843289,44.7166555228711));
#4319=CARTESIAN_POINT('Ctrl Pts',(-26.7967456871659,24.4799621403616,44.1082289385352));
#4320=CARTESIAN_POINT('Ctrl Pts',(-27.3044451490347,24.4813055408509,43.7958037658437));
#4321=CARTESIAN_POINT('Ctrl Pts',(-28.0892117307081,24.4834640543212,43.2938225583236));
#4322=CARTESIAN_POINT('Ctrl Pts',(-28.3692891350221,24.48425099993,43.1108132256901));
#4323=CARTESIAN_POINT('Ctrl Pts',(-28.706302395357,24.4852182896667,42.8858664145126));
#4324=CARTESIAN_POINT('Ctrl Pts',(-28.7645546294649,24.485386223118,42.8468123449011));
#4325=CARTESIAN_POINT('Ctrl Pts',(-29.1465912652989,24.4864924490902,42.5895490383712));
#4326=CARTESIAN_POINT('Ctrl Pts',(-29.4680951901192,24.4874464077074,42.3676832506175));
#4327=CARTESIAN_POINT('Ctrl Pts',(-30.1052884239227,24.489383361362,41.9171987033519));
#4328=CARTESIAN_POINT('Ctrl Pts',(-30.420977590925,24.4903663557875,41.68858008617));
#4329=CARTESIAN_POINT('Ctrl Pts',(-31.2124075934417,24.4928898614452,41.1017135886279));
#4330=CARTESIAN_POINT('Ctrl Pts',(-31.6843351712723,24.4944499611527,40.7388967749956));
#4331=CARTESIAN_POINT('Ctrl Pts',(-32.3445140245329,24.4967111657093,40.2130309869074));
#4332=CARTESIAN_POINT('Ctrl Pts',(-32.5386503935017,24.4973860674341,40.0560758226123));
#4333=CARTESIAN_POINT('Ctrl Pts',(-33.1984023345771,24.4997137952875,39.5147393585435));
#4334=CARTESIAN_POINT('Ctrl Pts',(-33.6579068470979,24.501393863319,39.1240226691292));
#4335=CARTESIAN_POINT('Ctrl Pts',(-34.562799751498,24.504821345082,38.3269349496348));
#4336=CARTESIAN_POINT('Ctrl Pts',(-35.0081709150121,24.5065688374716,37.9205456358262));
#4337=CARTESIAN_POINT('Ctrl Pts',(-35.7920140021475,24.5097544148646,37.1797348242638));
#4338=CARTESIAN_POINT('Ctrl Pts',(-36.1332485936664,24.5111801779543,36.8481760436415));
#4339=CARTESIAN_POINT('Ctrl Pts',(-36.5343508082427,24.5129032604933,36.4474837330109));
#4340=CARTESIAN_POINT('Ctrl Pts',(-36.5986317882762,24.5131808703006,36.3829265279022));
#4341=CARTESIAN_POINT('Ctrl Pts',(-37.0852483491409,24.5152935937845,35.8916148405784));
#4342=CARTESIAN_POINT('Ctrl Pts',(-37.500448845332,24.5171603414189,35.4574754055327));
#4343=CARTESIAN_POINT('Ctrl Pts',(-38.3151063925803,24.5209536457809,34.5752674292374));
#4344=CARTESIAN_POINT('Ctrl Pts',(-38.714603969112,24.5228800239654,34.1272404650569));
#4345=CARTESIAN_POINT('Ctrl Pts',(-39.3626481027425,24.526117089898,33.3743958899009));
#4346=CARTESIAN_POINT('Ctrl Pts',(-39.6153943249601,24.5274090355695,33.0739318979469));
#4347=CARTESIAN_POINT('Ctrl Pts',(-40.2378951092078,24.5306659239395,32.3165094872397));
#4348=CARTESIAN_POINT('Ctrl Pts',(-40.6037916816847,24.5326480334,31.8555498166079));
#4349=CARTESIAN_POINT('Ctrl Pts',(-41.1205567112887,24.5355482793621,31.1810681537999));
#4350=CARTESIAN_POINT('Ctrl Pts',(-41.2771407943988,24.5364409234457,30.9734746994822));
#4351=CARTESIAN_POINT('Ctrl Pts',(-41.7317129818391,24.539073544601,30.3612318798286));
#4352=CARTESIAN_POINT('Ctrl Pts',(-42.02490024259,24.5408243938983,29.954054056126));
#4353=CARTESIAN_POINT('Ctrl Pts',(-42.5110674035028,24.5438187236529,29.2577192042374));
#4354=CARTESIAN_POINT('Ctrl Pts',(-42.7074148622389,24.5450546266804,28.9703161737443));
#4355=CARTESIAN_POINT('Ctrl Pts',(-42.9594965882852,24.546676384106,28.5932016081404));
#4356=CARTESIAN_POINT('Ctrl Pts',(-43.0182000700236,24.5470565896085,28.5047900037001));
#4357=CARTESIAN_POINT('Ctrl Pts',(-43.4075030542548,24.5495949744726,27.9145187846871));
#4358=CARTESIAN_POINT('Ctrl Pts',(-43.7289304612713,24.5517729392523,27.4080376427849));
#4359=CARTESIAN_POINT('Ctrl Pts',(-44.3545732837956,24.556179607886,26.3832475812131));
#4360=CARTESIAN_POINT('Ctrl Pts',(-44.6586995496496,24.5584085051364,25.8648935517657));
#4361=CARTESIAN_POINT('Ctrl Pts',(-45.2492459535696,24.5629143894535,24.816987476783));
#4362=CARTESIAN_POINT('Ctrl Pts',(-45.5356016801114,24.5651915167853,24.2874027621275));
#4363=CARTESIAN_POINT('Ctrl Pts',(-46.0895280350354,24.5697862901905,23.218810133619));
#4364=CARTESIAN_POINT('Ctrl Pts',(-46.3570991851834,24.5721039366002,22.6798021415728));
#4365=CARTESIAN_POINT('Ctrl Pts',(-46.8727153734078,24.5767733690873,21.5938606593324));
#4366=CARTESIAN_POINT('Ctrl Pts',(-47.1208133623102,24.5791250419219,21.0469534655807));
#4367=CARTESIAN_POINT('Ctrl Pts',(-47.4610513155155,24.5825062566063,20.2606350291034));
#4368=CARTESIAN_POINT('Ctrl Pts',(-47.5608934334441,24.5835190830867,20.0250996622092));
#4369=CARTESIAN_POINT('Ctrl Pts',(-47.7114456305418,24.5850786321964,19.662427230186));
#4370=CARTESIAN_POINT('Ctrl Pts',(-47.7633803132024,24.5856227179465,19.5358984232263));
#4371=CARTESIAN_POINT('Ctrl Pts',(-48.0675770843179,24.5888461144827,18.7862779875383));
#4372=CARTESIAN_POINT('Ctrl Pts',(-48.3085667093456,24.5915502020132,18.1573864867747));
#4373=CARTESIAN_POINT('Ctrl Pts',(-48.7647264499388,24.5969860250496,16.8931591589116));
#4374=CARTESIAN_POINT('Ctrl Pts',(-48.9800983838727,24.5997173325107,16.2579230031369));
#4375=CARTESIAN_POINT('Ctrl Pts',(-49.247776475617,24.603343907031,15.4145013552712));
#4376=CARTESIAN_POINT('Ctrl Pts',(-49.3108489331163,24.6042170624523,15.2114366026358));
#4377=CARTESIAN_POINT('Ctrl Pts',(-49.5468140909487,24.6075564814656,14.4348199664272));
#4378=CARTESIAN_POINT('Ctrl Pts',(-49.7105100646523,24.6100270183983,13.8602708665861));
#4379=CARTESIAN_POINT('Ctrl Pts',(-50.0182037254456,24.6149947668658,12.7049830039874));
#4380=CARTESIAN_POINT('Ctrl Pts',(-50.1620897010137,24.6174920516118,12.1242272900917));
#4381=CARTESIAN_POINT('Ctrl Pts',(-50.4073170902683,24.6220882922556,11.0553747633196));
#4382=CARTESIAN_POINT('Ctrl Pts',(-50.5117630952338,24.6241852361328,10.56774164837));
#4383=CARTESIAN_POINT('Ctrl Pts',(-50.637682039662,24.6269054434875,9.9351897786008));
#4384=CARTESIAN_POINT('Ctrl Pts',(-50.6656950052724,24.6275244026078,9.79125668278715));
#4385=CARTESIAN_POINT('Ctrl Pts',(-50.8052915502593,24.6306807112034,9.05727976204324));
#4386=CARTESIAN_POINT('Ctrl Pts',(-50.9070887061487,24.6332242161844,8.46578231447397));
#4387=CARTESIAN_POINT('Ctrl Pts',(-51.0900876757419,24.6383274049835,7.27899222861481));
#4388=CARTESIAN_POINT('Ctrl Pts',(-51.1712649446398,24.640887105707,6.68369562004323));
#4389=CARTESIAN_POINT('Ctrl Pts',(-51.3127291783898,24.6460145845598,5.4912056514823));
#4390=CARTESIAN_POINT('Ctrl Pts',(-51.3730584686038,24.6485823368257,4.89401834366997));
#4391=CARTESIAN_POINT('Ctrl Pts',(-51.4728029556027,24.6537231868874,3.69839675918565));
#4392=CARTESIAN_POINT('Ctrl Pts',(-51.5122832178511,24.6562962438875,3.09997198223027));
#4393=CARTESIAN_POINT('Ctrl Pts',(-51.5702114916706,24.661437533892,1.90425480945013));
#4394=CARTESIAN_POINT('Ctrl Pts',(-51.5888068757002,24.6640056726117,1.30698426757344));
#4395=CARTESIAN_POINT('Ctrl Pts',(-51.6002103541374,24.6675944962305,0.472350479403967));
#4396=CARTESIAN_POINT('Ctrl Pts',(-51.6018167375406,24.6686095131666,0.236295212097061));
#4397=CARTESIAN_POINT('Ctrl Pts',(-51.6017963428371,24.6696255717003,5.96316995782331E-10));
#4398=CARTESIAN_POINT('',(6.91058940320511E-28,25.1780749875714,50.8611435449313));
#4399=CARTESIAN_POINT('Origin',(6.85992474428018E-28,24.4280821270309,50.8578710629677));
#4400=CARTESIAN_POINT('',(-50.852059646701,25.4,0.));
#4401=CARTESIAN_POINT('Origin',(-5.6843418860808E-13,25.3999603687529,0.00908275515308697));
#4402=CARTESIAN_POINT('Origin',(-50.8520495168863,24.649996258064,3.68177146415478E-8));
#4403=CARTESIAN_POINT('Ctrl Pts',(51.5994242662028,24.6717312761646,0.489703961489916));
#4404=CARTESIAN_POINT('Ctrl Pts',(51.5802057862039,25.4068517297792,0.48631178423944));
#4405=CARTESIAN_POINT('Ctrl Pts',(50.8448755614193,25.4020756075392,0.479269956564132));
#4406=CARTESIAN_POINT('Ctrl Pts',(51.6320542744346,24.6571206205877,-2.90815939479677));
#4407=CARTESIAN_POINT('Ctrl Pts',(51.612613413909,25.3920312031482,-2.90980887304612));
#4408=CARTESIAN_POINT('Ctrl Pts',(50.8770347138734,25.3874663335219,-2.86890881888134));
#4409=CARTESIAN_POINT('Ctrl Pts',(51.3279752326019,24.6424967688652,-6.30909052814045));
#4410=CARTESIAN_POINT('Ctrl Pts',(51.3085339932661,25.3771953142168,-6.30945000114593));
#4411=CARTESIAN_POINT('Ctrl Pts',(50.5774079638622,25.3728438780089,-6.2201085525632));
#4412=CARTESIAN_POINT('Ctrl Pts',(50.0581998932223,24.6137890503334,-12.9853714592068));
#4413=CARTESIAN_POINT('Ctrl Pts',(50.0388503491085,25.3480718449038,-12.9830879399748));
#4414=CARTESIAN_POINT('Ctrl Pts',(49.3262124431575,25.3441388982877,-12.7987656261817));
#4415=CARTESIAN_POINT('Ctrl Pts',(49.0925353920364,24.5997060807367,-16.2605126054806));
#4416=CARTESIAN_POINT('Ctrl Pts',(49.0734491388778,25.3337848785392,-16.2569440425888));
#4417=CARTESIAN_POINT('Ctrl Pts',(48.3746738850937,25.3300572730997,-16.0260169271457));
#4418=CARTESIAN_POINT('Ctrl Pts',(46.5371200195038,24.5726283249249,-22.5577246622088));
#4419=CARTESIAN_POINT('Ctrl Pts',(46.5186930684571,25.3063156252355,-22.5515195013725));
#4420=CARTESIAN_POINT('Ctrl Pts',(45.856635807956,25.3029820984217,-22.2311524521964));
#4421=CARTESIAN_POINT('Ctrl Pts',(44.9474338966029,24.5596342247687,-25.5796360260539));
#4422=CARTESIAN_POINT('Ctrl Pts',(44.9295347661442,25.2931334732791,-25.572207945245));
#4423=CARTESIAN_POINT('Ctrl Pts',(44.2901992287526,25.2899892385752,-25.2088786224719));
#4424=CARTESIAN_POINT('Ctrl Pts',(41.2057832588607,24.5352397370846,-31.2528230545509));
#4425=CARTESIAN_POINT('Ctrl Pts',(41.1891189974,25.2683868208553,-31.2429005095446));
#4426=CARTESIAN_POINT('Ctrl Pts',(40.6032683646015,25.2655970744325,-30.799117136205));
#4427=CARTESIAN_POINT('Ctrl Pts',(39.053913546178,24.5238399676091,-33.9039549841883));
#4428=CARTESIAN_POINT('Ctrl Pts',(39.0380285265676,25.2568222087211,-33.8929302151991));
#4429=CARTESIAN_POINT('Ctrl Pts',(38.482867023188,25.2541983929601,-33.4114867398185));
#4430=CARTESIAN_POINT('Ctrl Pts',(34.2715756968859,24.503077676205,-38.732435248131));
#4431=CARTESIAN_POINT('Ctrl Pts',(34.2574713318307,25.2357605881862,-38.7191986582419));
#4432=CARTESIAN_POINT('Ctrl Pts',(33.7704622906633,25.2334380778049,-38.1693717990658));
#4433=CARTESIAN_POINT('Ctrl Pts',(31.6412287282204,24.4937156803232,-40.9096612497057));
#4434=CARTESIAN_POINT('Ctrl Pts',(31.6281273407559,25.2262633109734,-40.8954989953135));
#4435=CARTESIAN_POINT('Ctrl Pts',(31.1785782850211,25.224076975345,-40.3147655081099));
#4436=CARTESIAN_POINT('Ctrl Pts',(26.0042332125158,24.4773932235446,-44.7056116084414));
#4437=CARTESIAN_POINT('Ctrl Pts',(25.9933891628622,25.2097057919875,-44.6896533054258));
#4438=CARTESIAN_POINT('Ctrl Pts',(25.6240088677298,25.2077560713483,-44.0552186129217));
#4439=CARTESIAN_POINT('Ctrl Pts',(22.9977274858584,24.470433176212,-46.3242397932863));
#4440=CARTESIAN_POINT('Ctrl Pts',(22.9880685808784,25.2026452269058,-46.3075813765145));
#4441=CARTESIAN_POINT('Ctrl Pts',(22.6614646404214,25.2007966881681,-45.6501821289311));
#4442=CARTESIAN_POINT('Ctrl Pts',(16.7253489218366,24.4591854859984,-48.9400016879545));
#4443=CARTESIAN_POINT('Ctrl Pts',(16.7183183313379,25.1912356889532,-48.9220763622777));
#4444=CARTESIAN_POINT('Ctrl Pts',(16.4807993905486,25.189550067518,-48.2277021693628));
#4445=CARTESIAN_POINT('Ctrl Pts',(13.4596350018521,24.4548981280894,-49.9370691264438));
#4446=CARTESIAN_POINT('Ctrl Pts',(13.45391829295,25.186886436009,-49.918707472109));
#4447=CARTESIAN_POINT('Ctrl Pts',(13.2628358071309,25.1852631187088,-49.2101925379276));
#4448=CARTESIAN_POINT('Ctrl Pts',(6.71777630019389,24.4490955232029,-51.2865221773164));
#4449=CARTESIAN_POINT('Ctrl Pts',(6.71496136258535,25.1810003807021,-51.2674967727941));
#4450=CARTESIAN_POINT('Ctrl Pts',(6.61955280200563,25.1794610654282,-50.5399171789069));
#4451=CARTESIAN_POINT('Ctrl Pts',(3.23871172926134,24.4476477514485,-51.6232157559566));
#4452=CARTESIAN_POINT('Ctrl Pts',(3.23730620750439,25.1795317055532,-51.6040436241658));
#4453=CARTESIAN_POINT('Ctrl Pts',(3.19135744576669,25.1780134318622,-50.8716883520825));
#4454=CARTESIAN_POINT('Ctrl Pts',(-0.238910549243213,24.4477172244431,-51.6070591267125));
#4455=CARTESIAN_POINT('Ctrl Pts',(-0.238807033604803,25.1796021804844,-51.5878942965007));
#4456=CARTESIAN_POINT('Ctrl Pts',(-0.235417357405743,25.1780828982338,-50.8557679284926));
#4457=CARTESIAN_POINT('',(-4.34555674820602E-15,24.4477148382618,-51.6076140566994));
#4458=CARTESIAN_POINT('',(51.601796342837,24.6696255717043,-1.98778040128596E-10));
#4459=CARTESIAN_POINT('Ctrl Pts',(4.79616346638068E-14,24.4477148382618,
-51.6076140566994));
#4460=CARTESIAN_POINT('Ctrl Pts',(0.602064652363794,24.4477148382619,-51.6076140566994));
#4461=CARTESIAN_POINT('Ctrl Pts',(1.20314913760746,24.4477602735869,-51.5970476243971));
#4462=CARTESIAN_POINT('Ctrl Pts',(2.40553226754051,24.4479413720565,-51.5549316858878));
#4463=CARTESIAN_POINT('Ctrl Pts',(3.00682414408215,24.4480773605449,-51.5233065188036));
#4464=CARTESIAN_POINT('Ctrl Pts',(4.20842064677202,24.4484396521552,-51.4390532206605));
#4465=CARTESIAN_POINT('Ctrl Pts',(4.8087224246516,24.4486661005034,-51.3863913167331));
#4466=CARTESIAN_POINT('Ctrl Pts',(6.00670635517176,24.4492089249957,-51.2601548055183));
#4467=CARTESIAN_POINT('Ctrl Pts',(6.60439098351916,24.4495252007094,-51.1866035533391));
#4468=CARTESIAN_POINT('Ctrl Pts',(7.79506213936711,24.4502464780714,-51.0188681361121));
#4469=CARTESIAN_POINT('Ctrl Pts',(8.38805791843244,24.4506510646589,-50.9247804921079));
#4470=CARTESIAN_POINT('Ctrl Pts',(9.33191477102787,24.451368122002,-50.7580276226758));
#4471=CARTESIAN_POINT('Ctrl Pts',(9.68340857035836,24.4516513778788,-50.6921561295574));
#4472=CARTESIAN_POINT('Ctrl Pts',(10.0656200696996,24.4519771972028,-50.6163866205531));
#4473=CARTESIAN_POINT('Ctrl Pts',(10.0966860322689,24.4520038076248,-50.6101982926483));
#4474=CARTESIAN_POINT('Ctrl Pts',(10.709119459142,24.4525309304783,-50.4876133802357));
#4475=CARTESIAN_POINT('Ctrl Pts',(11.2895287104344,24.4530753511381,-50.3609877095649));
#4476=CARTESIAN_POINT('Ctrl Pts',(12.0842388760666,24.4538831738207,-50.1731089603792));
#4477=CARTESIAN_POINT('Ctrl Pts',(12.2993714476872,24.4541081469705,-50.1207870282284));
#4478=CARTESIAN_POINT('Ctrl Pts',(12.8604794540868,24.4547114446868,-49.9804841840633));
#4479=CARTESIAN_POINT('Ctrl Pts',(13.2062457443418,24.4550996228047,-49.8902095270489));
#4480=CARTESIAN_POINT('Ctrl Pts',(13.8960240461476,24.4559069984989,-49.7024463296063));
#4481=CARTESIAN_POINT('Ctrl Pts',(14.2400340721766,24.4563262228616,-49.6049515597419));
#4482=CARTESIAN_POINT('Ctrl Pts',(14.7128926807735,24.4569252670803,-49.4656379032912));
#4483=CARTESIAN_POINT('Ctrl Pts',(14.84319760907,24.4570927551189,-49.426686903624));
#4484=CARTESIAN_POINT('Ctrl Pts',(15.5476843467431,24.4580112869178,-49.2130732495732));
#4485=CARTESIAN_POINT('Ctrl Pts',(16.1177546732699,24.4588015340171,-49.0292934680564));
#4486=CARTESIAN_POINT('Ctrl Pts',(17.251811067235,24.4604673849594,-48.6418888616945));
#4487=CARTESIAN_POINT('Ctrl Pts',(17.8157569812575,24.4613433677605,-48.4381759318859));
#4488=CARTESIAN_POINT('Ctrl Pts',(18.8325016477901,24.4630092317683,-48.0507829502622));
#4489=CARTESIAN_POINT('Ctrl Pts',(19.286750101968,24.4637855278335,-47.8702604062174));
#4490=CARTESIAN_POINT('Ctrl Pts',(19.7792708160127,24.4646623522863,-47.666365872313));
#4491=CARTESIAN_POINT('Ctrl Pts',(19.8204166095044,24.4647358724611,-47.6492696177846));
#4492=CARTESIAN_POINT('Ctrl Pts',(20.4149669226596,24.4658021214859,-47.4013250693623));
#4493=CARTESIAN_POINT('Ctrl Pts',(20.9640085641567,24.4668355465161,-47.1610028827713));
#4494=CARTESIAN_POINT('Ctrl Pts',(22.0538972084225,24.4689849383093,-46.6611495310586));
#4495=CARTESIAN_POINT('Ctrl Pts',(22.5947361541288,24.4701009835447,-46.4016001038509));
#4496=CARTESIAN_POINT('Ctrl Pts',(23.6663772489846,24.4724119745998,-45.8641452655615));
#4497=CARTESIAN_POINT('Ctrl Pts',(24.1972011053164,24.4736067198799,-45.5862865088849));
#4498=CARTESIAN_POINT('Ctrl Pts',(25.248368263848,24.4760738620362,-45.0125097078621));
#4499=CARTESIAN_POINT('Ctrl Pts',(25.7687411112741,24.4773459843289,-44.7166555228711));
#4500=CARTESIAN_POINT('Ctrl Pts',(26.7967456871659,24.4799621403616,-44.1082289385352));
#4501=CARTESIAN_POINT('Ctrl Pts',(27.3044451490347,24.4813055408509,-43.7958037658437));
#4502=CARTESIAN_POINT('Ctrl Pts',(28.0892117307081,24.4834640543212,-43.2938225583236));
#4503=CARTESIAN_POINT('Ctrl Pts',(28.3692891350221,24.48425099993,-43.1108132256901));
#4504=CARTESIAN_POINT('Ctrl Pts',(28.706302395357,24.4852182896667,-42.8858664145126));
#4505=CARTESIAN_POINT('Ctrl Pts',(28.7645546294649,24.485386223118,-42.8468123449011));
#4506=CARTESIAN_POINT('Ctrl Pts',(29.1465912652989,24.4864924490902,-42.5895490383712));
#4507=CARTESIAN_POINT('Ctrl Pts',(29.4680951901192,24.4874464077074,-42.3676832506175));
#4508=CARTESIAN_POINT('Ctrl Pts',(30.1052884239227,24.489383361362,-41.9171987033519));
#4509=CARTESIAN_POINT('Ctrl Pts',(30.420977590925,24.4903663557875,-41.68858008617));
#4510=CARTESIAN_POINT('Ctrl Pts',(31.2124075934417,24.4928898614452,-41.1017135886279));
#4511=CARTESIAN_POINT('Ctrl Pts',(31.6843351712723,24.4944499611527,-40.7388967749956));
#4512=CARTESIAN_POINT('Ctrl Pts',(32.3445140245329,24.4967111657093,-40.2130309869074));
#4513=CARTESIAN_POINT('Ctrl Pts',(32.5386503935017,24.4973860674341,-40.0560758226123));
#4514=CARTESIAN_POINT('Ctrl Pts',(33.1984023345771,24.4997137952875,-39.5147393585435));
#4515=CARTESIAN_POINT('Ctrl Pts',(33.6579068470979,24.501393863319,-39.1240226691292));
#4516=CARTESIAN_POINT('Ctrl Pts',(34.562799751498,24.504821345082,-38.3269349496348));
#4517=CARTESIAN_POINT('Ctrl Pts',(35.0081709150121,24.5065688374716,-37.9205456358262));
#4518=CARTESIAN_POINT('Ctrl Pts',(35.7920140021475,24.5097544148646,-37.1797348242638));
#4519=CARTESIAN_POINT('Ctrl Pts',(36.1332485936664,24.5111801779543,-36.8481760436415));
#4520=CARTESIAN_POINT('Ctrl Pts',(36.5343508082427,24.5129032604933,-36.4474837330109));
#4521=CARTESIAN_POINT('Ctrl Pts',(36.5986317882762,24.5131808703006,-36.3829265279022));
#4522=CARTESIAN_POINT('Ctrl Pts',(37.0852483491409,24.5152935937845,-35.8916148405784));
#4523=CARTESIAN_POINT('Ctrl Pts',(37.500448845332,24.5171603414189,-35.4574754055327));
#4524=CARTESIAN_POINT('Ctrl Pts',(38.3151063925803,24.5209536457809,-34.5752674292374));
#4525=CARTESIAN_POINT('Ctrl Pts',(38.714603969112,24.5228800239654,-34.1272404650569));
#4526=CARTESIAN_POINT('Ctrl Pts',(39.3626481027425,24.526117089898,-33.3743958899009));
#4527=CARTESIAN_POINT('Ctrl Pts',(39.6153943249601,24.5274090355695,-33.0739318979469));
#4528=CARTESIAN_POINT('Ctrl Pts',(40.2378951092078,24.5306659239395,-32.3165094872397));
#4529=CARTESIAN_POINT('Ctrl Pts',(40.6037916816847,24.5326480334,-31.8555498166079));
#4530=CARTESIAN_POINT('Ctrl Pts',(41.1205567112887,24.5355482793621,-31.1810681537999));
#4531=CARTESIAN_POINT('Ctrl Pts',(41.2771407943988,24.5364409234457,-30.9734746994822));
#4532=CARTESIAN_POINT('Ctrl Pts',(41.7317129818391,24.539073544601,-30.3612318798286));
#4533=CARTESIAN_POINT('Ctrl Pts',(42.02490024259,24.5408243938983,-29.954054056126));
#4534=CARTESIAN_POINT('Ctrl Pts',(42.5110674035028,24.5438187236529,-29.2577192042374));
#4535=CARTESIAN_POINT('Ctrl Pts',(42.7074148622389,24.5450546266804,-28.9703161737443));
#4536=CARTESIAN_POINT('Ctrl Pts',(42.9594965882852,24.546676384106,-28.5932016081404));
#4537=CARTESIAN_POINT('Ctrl Pts',(43.0182000700236,24.5470565896085,-28.5047900037001));
#4538=CARTESIAN_POINT('Ctrl Pts',(43.4075030542548,24.5495949744726,-27.9145187846871));
#4539=CARTESIAN_POINT('Ctrl Pts',(43.7289304612713,24.5517729392523,-27.4080376427849));
#4540=CARTESIAN_POINT('Ctrl Pts',(44.3545732837956,24.556179607886,-26.3832475812131));
#4541=CARTESIAN_POINT('Ctrl Pts',(44.6586995496496,24.5584085051364,-25.8648935517657));
#4542=CARTESIAN_POINT('Ctrl Pts',(45.2492459535696,24.5629143894535,-24.816987476783));
#4543=CARTESIAN_POINT('Ctrl Pts',(45.5356016801114,24.5651915167853,-24.2874027621275));
#4544=CARTESIAN_POINT('Ctrl Pts',(46.0895280350354,24.5697862901905,-23.218810133619));
#4545=CARTESIAN_POINT('Ctrl Pts',(46.3570991851834,24.5721039366002,-22.6798021415728));
#4546=CARTESIAN_POINT('Ctrl Pts',(46.8727153734078,24.5767733690873,-21.5938606593324));
#4547=CARTESIAN_POINT('Ctrl Pts',(47.1208133623102,24.5791250419219,-21.0469534655807));
#4548=CARTESIAN_POINT('Ctrl Pts',(47.4610513155155,24.5825062566063,-20.2606350291034));
#4549=CARTESIAN_POINT('Ctrl Pts',(47.5608934334441,24.5835190830867,-20.0250996622092));
#4550=CARTESIAN_POINT('Ctrl Pts',(47.7114456305418,24.5850786321964,-19.662427230186));
#4551=CARTESIAN_POINT('Ctrl Pts',(47.7633803132024,24.5856227179465,-19.5358984232263));
#4552=CARTESIAN_POINT('Ctrl Pts',(48.0675770843179,24.5888461144827,-18.7862779875383));
#4553=CARTESIAN_POINT('Ctrl Pts',(48.3085667093456,24.5915502020132,-18.1573864867747));
#4554=CARTESIAN_POINT('Ctrl Pts',(48.7647264499388,24.5969860250496,-16.8931591589116));
#4555=CARTESIAN_POINT('Ctrl Pts',(48.9800983838727,24.5997173325107,-16.2579230031369));
#4556=CARTESIAN_POINT('Ctrl Pts',(49.247776475617,24.603343907031,-15.4145013552712));
#4557=CARTESIAN_POINT('Ctrl Pts',(49.3108489331163,24.6042170624523,-15.2114366026358));
#4558=CARTESIAN_POINT('Ctrl Pts',(49.5468140909487,24.6075564814656,-14.4348199664272));
#4559=CARTESIAN_POINT('Ctrl Pts',(49.7105100646523,24.6100270183983,-13.8602708665861));
#4560=CARTESIAN_POINT('Ctrl Pts',(50.0182037254456,24.6149947668658,-12.7049830039874));
#4561=CARTESIAN_POINT('Ctrl Pts',(50.1620897010137,24.6174920516118,-12.1242272900917));
#4562=CARTESIAN_POINT('Ctrl Pts',(50.4073170902683,24.6220882922556,-11.0553747633196));
#4563=CARTESIAN_POINT('Ctrl Pts',(50.5117630952338,24.6241852361328,-10.56774164837));
#4564=CARTESIAN_POINT('Ctrl Pts',(50.637682039662,24.6269054434875,-9.9351897786008));
#4565=CARTESIAN_POINT('Ctrl Pts',(50.6656950052724,24.6275244026078,-9.79125668278715));
#4566=CARTESIAN_POINT('Ctrl Pts',(50.8052915502593,24.6306807112034,-9.05727976204324));
#4567=CARTESIAN_POINT('Ctrl Pts',(50.9070887061487,24.6332242161844,-8.46578231447397));
#4568=CARTESIAN_POINT('Ctrl Pts',(51.0900876757419,24.6383274049835,-7.27899222861481));
#4569=CARTESIAN_POINT('Ctrl Pts',(51.1712649446398,24.640887105707,-6.68369562004323));
#4570=CARTESIAN_POINT('Ctrl Pts',(51.3127291783898,24.6460145845598,-5.4912056514823));
#4571=CARTESIAN_POINT('Ctrl Pts',(51.3730584686038,24.6485823368257,-4.89401834366997));
#4572=CARTESIAN_POINT('Ctrl Pts',(51.4728029556027,24.6537231868874,-3.69839675918565));
#4573=CARTESIAN_POINT('Ctrl Pts',(51.5122832178511,24.6562962438875,-3.09997198223027));
#4574=CARTESIAN_POINT('Ctrl Pts',(51.5702114916706,24.661437533892,-1.90425480945013));
#4575=CARTESIAN_POINT('Ctrl Pts',(51.5888068757002,24.6640056726117,-1.30698426757344));
#4576=CARTESIAN_POINT('Ctrl Pts',(51.6002103541374,24.6675944962305,-0.472350479403967));
#4577=CARTESIAN_POINT('Ctrl Pts',(51.6018167375406,24.6686095131666,-0.236295212097061));
#4578=CARTESIAN_POINT('Ctrl Pts',(51.6017963428371,24.6696255717003,-5.96316995782331E-10));
#4579=CARTESIAN_POINT('',(6.85992474428018E-28,25.1780749875714,-50.8611435449313));
#4580=CARTESIAN_POINT('Origin',(6.85992474428018E-28,24.4280821270309,-50.8578710629677));
#4581=CARTESIAN_POINT('',(50.852059646701,25.4,0.));
#4582=CARTESIAN_POINT('Origin',(5.6843418860808E-13,25.3999603687529,-0.00908275515308697));
#4583=CARTESIAN_POINT('Origin',(50.8520495193462,24.6499962605892,-3.68168724160623E-8));
#4584=CARTESIAN_POINT('Origin',(0.,24.503,0.));
#4585=CARTESIAN_POINT('',(0.516613292594025,24.4964552022158,17.8918564275476));
#4586=CARTESIAN_POINT('',(-0.516613292593629,24.4964552022147,17.8918564275477));
#4587=CARTESIAN_POINT('Origin',(0.,24.4964552022144,0.));
#4588=CARTESIAN_POINT('',(0.508000000000494,24.003,18.3922562150709));
#4589=CARTESIAN_POINT('Origin',(0.516727424717214,24.502993827169,18.3919966385218));
#4590=CARTESIAN_POINT('',(-0.50799999999987,24.003,18.3922562150709));
#4591=CARTESIAN_POINT('Origin',(0.,24.003,0.));
#4592=CARTESIAN_POINT('Origin',(-0.5167274165308,24.5029933582155,18.3919962618922));
#4593=CARTESIAN_POINT('Origin',(0.,1.00426542433341E-13,0.));
#4594=CARTESIAN_POINT('',(-6.19625160777499E-15,-2.20960221281582E-16,50.5962340495975));
#4595=CARTESIAN_POINT('',(-6.19625160777499E-15,1.00426542433341E-13,50.5962340495975));
#4596=CARTESIAN_POINT('Origin',(0.,0.,0.));
#4597=CARTESIAN_POINT('Origin',(0.,55.,0.));
#4598=CARTESIAN_POINT('',(2.19203367092042E-15,24.4964552022138,-17.8993132750324));
#4599=CARTESIAN_POINT('',(2.14313189850787E-15,55.,-17.5));
#4600=CARTESIAN_POINT('',(0.516613292593747,24.4964552022142,-17.8918564275477));
#4601=CARTESIAN_POINT('Origin',(0.,24.4964552022142,0.));
#4602=CARTESIAN_POINT('',(0.640787600385573,31.6103965311337,-17.7946530001592));
#4603=CARTESIAN_POINT('Origin',(-31.3417650188115,-1800.66881590525,-0.00126101964907255));
#4604=CARTESIAN_POINT('',(12.1296145477476,31.6103965311301,-13.0358250628134));
#4605=CARTESIAN_POINT('Origin',(0.,31.6103965311337,0.));
#4606=CARTESIAN_POINT('',(12.286152245491,24.4964552022153,-13.0167537703795));
#4607=CARTESIAN_POINT('Origin',(22.1620976572307,-1800.54708994618,22.1588466753333));
#4608=CARTESIAN_POINT('',(13.0167537703794,24.4964552022149,-12.286152245491));
#4609=CARTESIAN_POINT('Origin',(0.,24.4964552022144,0.));
#4610=CARTESIAN_POINT('',(13.035825062807,31.6103965311337,-12.1296145477412));
#4611=CARTESIAN_POINT('Origin',(-22.1684078303361,-1801.04968561711,-22.1649431694305));
#4612=CARTESIAN_POINT('',(17.794653000168,31.6103965311312,-0.640787600385585));
#4613=CARTESIAN_POINT('Origin',(0.,31.6103965311337,0.));
#4614=CARTESIAN_POINT('',(17.8918564275477,24.4964552022151,-0.51661329259383));
#4615=CARTESIAN_POINT('Origin',(-0.000321131538116859,-1800.81547064213,
31.3443248864229));
#4616=CARTESIAN_POINT('',(17.8918564275477,24.4964552022147,0.516613292593816));
#4617=CARTESIAN_POINT('Origin',(0.,24.4964552022144,0.));
#4618=CARTESIAN_POINT('',(17.7946530001592,31.6103965311337,0.640787600385636));
#4619=CARTESIAN_POINT('Origin',(0.000644072073583413,-1800.73197619675,
-31.34286748572));
#4620=CARTESIAN_POINT('',(13.0358250628134,31.610396531131,12.1296145477473));
#4621=CARTESIAN_POINT('Origin',(0.,31.6103965311337,0.));
#4622=CARTESIAN_POINT('',(13.0167537703794,24.4964552022156,12.2861522454907));
#4623=CARTESIAN_POINT('Origin',(-22.1663202360201,-1800.93544621117,22.1642107451238));
#4624=CARTESIAN_POINT('',(12.286152245491,24.4964552022153,13.0167537703791));
#4625=CARTESIAN_POINT('Origin',(0.,24.4964552022142,0.));
#4626=CARTESIAN_POINT('',(12.1296145477413,31.6103965311337,13.0358250628069));
#4627=CARTESIAN_POINT('Origin',(22.1634285699253,-1800.77194182898,-22.1630662714271));
#4628=CARTESIAN_POINT('',(0.640787600385773,31.6103965311312,17.794653000168));
#4629=CARTESIAN_POINT('Origin',(0.,31.6103965311337,0.));
#4630=CARTESIAN_POINT('Origin',(-31.3418168263197,-1800.6717839163,0.00108110373828074));
#4631=CARTESIAN_POINT('',(-0.640787600385398,31.610396531131,17.794653000168));
#4632=CARTESIAN_POINT('Origin',(31.3453708292021,-1800.87539261726,-0.000905125349799363));
#4633=CARTESIAN_POINT('',(-12.1296145477411,31.6103965311337,13.0358250628072));
#4634=CARTESIAN_POINT('Origin',(2.81336377669103E-16,31.6103965311337,2.81336377669103E-16));
#4635=CARTESIAN_POINT('',(-12.2861522454907,24.4964552022156,13.0167537703794));
#4636=CARTESIAN_POINT('Origin',(-22.1638000467291,-1800.84026792676,-22.1643814368499));
#4637=CARTESIAN_POINT('',(-13.0167537703792,24.4964552022151,12.286152245491));
#4638=CARTESIAN_POINT('Origin',(0.,24.4964552022144,0.));
#4639=CARTESIAN_POINT('',(-13.0358250628131,31.6103965311319,12.1296145477475));
#4640=CARTESIAN_POINT('Origin',(22.1601232677088,-1800.61340137829,22.1624579723094));
#4641=CARTESIAN_POINT('',(-17.7946530001592,31.6103965311337,0.640787600385636));
#4642=CARTESIAN_POINT('Origin',(0.,31.6103965311337,0.));
#4643=CARTESIAN_POINT('',(-17.8918564275477,24.4964552022151,0.51661329259383));
#4644=CARTESIAN_POINT('Origin',(-0.00113899326485312,-1800.68132394511,
-31.3419833465416));
#4645=CARTESIAN_POINT('',(-17.8918564275477,24.4964552022147,-0.516613292593816));
#4646=CARTESIAN_POINT('Origin',(0.,24.4964552022142,0.));
#4647=CARTESIAN_POINT('',(-17.794653000168,31.6103965311314,-0.640787600385592));
#4648=CARTESIAN_POINT('Origin',(0.00114926272652305,-1800.90033806435,31.3458062536514));
#4649=CARTESIAN_POINT('',(-13.0358250628071,31.6103965311337,-12.1296145477411));
#4650=CARTESIAN_POINT('Origin',(0.,31.6103965311337,0.));
#4651=CARTESIAN_POINT('',(-13.0167537703793,24.496455202216,-12.2861522454908));
#4652=CARTESIAN_POINT('Origin',(22.1635010829243,-1800.79449197095,-22.1635504135466));
#4653=CARTESIAN_POINT('',(-12.2861522454909,24.4964552022151,-13.0167537703792));
#4654=CARTESIAN_POINT('Origin',(0.,24.4964552022142,0.));
#4655=CARTESIAN_POINT('',(-12.1296145477475,31.6103965311312,-13.0358250628132));
#4656=CARTESIAN_POINT('Origin',(-22.163079367676,-1800.72749070901,22.1623181906307));
#4657=CARTESIAN_POINT('',(-0.640787600385699,31.6103965311337,-17.7946530001592));
#4658=CARTESIAN_POINT('Origin',(2.81336377669104E-16,31.6103965311337,2.81336377669104E-16));
#4659=CARTESIAN_POINT('',(-0.5166132925939,24.4964552022158,-17.8918564275476));
#4660=CARTESIAN_POINT('Origin',(31.3470398609468,-1800.97101141068,0.00168703743377741));
#4661=CARTESIAN_POINT('Origin',(0.,24.4964552022142,0.));
#4662=CARTESIAN_POINT('Origin',(0.,25.4330313486983,0.));
#4663=CARTESIAN_POINT('',(-47.0868775921436,25.4,0.));
#4664=CARTESIAN_POINT('',(47.0868775921436,25.4,0.));
#4665=CARTESIAN_POINT('Origin',(-8.88178419700125E-15,25.3965696795452,
0.786166548550345));
#4666=CARTESIAN_POINT('Origin',(-8.88178419700125E-15,25.3965696795452,
-0.7861665485504));
#4667=CARTESIAN_POINT('',(-19.390666463993,32.6401379081656,5.70814733371131E-8));
#4668=CARTESIAN_POINT('',(-46.9605204399732,25.4330313486983,-5.7510051043107E-15));
#4669=CARTESIAN_POINT('',(-16.7737847604735,32.5838478003841,-10.1523950006082));
#4670=CARTESIAN_POINT('Ctrl Pts',(-19.390666463993,32.6401379081656,5.7081442350615E-8));
#4671=CARTESIAN_POINT('Ctrl Pts',(-19.4175754515138,32.6331035617725,-1.77205756257553));
#4672=CARTESIAN_POINT('Ctrl Pts',(-19.2049454619604,32.6248471805259,-3.54697063575729));
#4673=CARTESIAN_POINT('Ctrl Pts',(-18.3193186126469,32.6053476864889,-6.9800140505182));
#4674=CARTESIAN_POINT('Ctrl Pts',(-17.6508102372357,32.5952545428373,-8.61734074587957));
#4675=CARTESIAN_POINT('Ctrl Pts',(-16.773018855565,32.5838393174504,-10.1519569008476));
#4676=CARTESIAN_POINT('',(13.0541487669417,32.4812657767099,-15.1507019314472));
#4677=CARTESIAN_POINT('Ctrl Pts',(-16.7738313308455,32.5835947369198,-10.1524214375894));
#4678=CARTESIAN_POINT('Ctrl Pts',(-15.9322131640886,32.5729803253188,-11.6213600180033));
#4679=CARTESIAN_POINT('Ctrl Pts',(-14.8962051037571,32.563513583844,-12.9776360734612));
#4680=CARTESIAN_POINT('Ctrl Pts',(-12.4201297299717,32.5447070564864,-15.470720550612));
#4681=CARTESIAN_POINT('Ctrl Pts',(-10.9712310595529,32.5364120775154,-16.5680854639747));
#4682=CARTESIAN_POINT('Ctrl Pts',(-7.21584897427982,32.520005374503,-18.6568620201113));
#4683=CARTESIAN_POINT('Ctrl Pts',(-4.82533500297493,32.5105918610109,-19.4505073599147));
#4684=CARTESIAN_POINT('Ctrl Pts',(-1.09602365042765,32.5003694651133,-19.936421951408));
#4685=CARTESIAN_POINT('Ctrl Pts',(0.190989005846492,32.4977753458865,-19.9755166235688));
#4686=CARTESIAN_POINT('Ctrl Pts',(3.34738920543375,32.491406027103,-19.7666568113855));
#4687=CARTESIAN_POINT('Ctrl Pts',(5.49215292193686,32.486377921137,-19.3588842761548));
#4688=CARTESIAN_POINT('Ctrl Pts',(9.65306412520153,32.4819631311116,-17.6368310943341));
#4689=CARTESIAN_POINT('Ctrl Pts',(11.4627020244873,32.4815194201659,-16.5200462382499));
#4690=CARTESIAN_POINT('Ctrl Pts',(13.054438663837,32.4810323841966,-15.1510327814795));
#4691=CARTESIAN_POINT('',(19.8788226553546,32.5125277404847,-2.31335314294402E-7));
#4692=CARTESIAN_POINT('Ctrl Pts',(13.0538423329241,32.4812724416443,-15.1503344284301));
#4693=CARTESIAN_POINT('Ctrl Pts',(14.1690082534642,32.4811711225708,-14.1899959530029));
#4694=CARTESIAN_POINT('Ctrl Pts',(15.1781053950628,32.4810271051716,-13.1058532263185));
#4695=CARTESIAN_POINT('Ctrl Pts',(16.8791933751757,32.4834069288154,-10.8001990216259));
#4696=CARTESIAN_POINT('Ctrl Pts',(17.5842283132681,32.4858790249834,-9.58980846288541));
#4697=CARTESIAN_POINT('Ctrl Pts',(18.7660327048738,32.4912362937007,-6.96175069089578));
#4698=CARTESIAN_POINT('Ctrl Pts',(19.2242087186504,32.4940772671983,-5.53399189271395));
#4699=CARTESIAN_POINT('Ctrl Pts',(19.7812932301226,32.5014729459653,-2.72688817036392));
#4700=CARTESIAN_POINT('Ctrl Pts',(19.9018219587603,32.5065154291765,-1.36391212451384));
#4701=CARTESIAN_POINT('Ctrl Pts',(19.8788226553545,32.5125277404849,-2.31335273159772E-7));
#4702=CARTESIAN_POINT('',(16.9957966694565,32.5841968647861,9.77623608162164));
#4703=CARTESIAN_POINT('Ctrl Pts',(16.9954430863755,32.5837122092719,9.77600998826282));
#4704=CARTESIAN_POINT('Ctrl Pts',(17.5679403560526,32.5711318004063,8.87725000737541));
#4705=CARTESIAN_POINT('Ctrl Pts',(18.3256876219397,32.5556980087343,7.51997513219712));
#4706=CARTESIAN_POINT('Ctrl Pts',(19.527729409776,32.5303468290297,3.8507038119246));
#4707=CARTESIAN_POINT('Ctrl Pts',(19.8463462664198,32.5210174828482,1.92592475578659));
#4708=CARTESIAN_POINT('Ctrl Pts',(19.8788226553545,32.5125277404849,-2.31335282041556E-7));
#4709=CARTESIAN_POINT('',(16.9754953384531,32.583491840278,9.81229188476678));
#4710=CARTESIAN_POINT('Ctrl Pts',(16.9957966694565,32.5841968647861,9.77623608162164));
#4711=CARTESIAN_POINT('Ctrl Pts',(16.9886444212958,32.5836893631311,9.78801036779001));
#4712=CARTESIAN_POINT('Ctrl Pts',(16.9818348952244,32.58366519965,9.79999800868353));
#4713=CARTESIAN_POINT('Ctrl Pts',(16.97512275954,32.582994750694,9.81205868972968));
#4714=CARTESIAN_POINT('Ctrl Pts',(16.9754953384531,32.583491840278,9.81229188476678));
#4715=CARTESIAN_POINT('Ctrl Pts',(16.3651062126681,32.5967659575476,10.7668117054629));
#4716=CARTESIAN_POINT('Ctrl Pts',(15.3955583909857,32.6135495879654,12.1256557452722));
#4717=CARTESIAN_POINT('Ctrl Pts',(12.4677536234602,32.64305068423,14.9789896029742));
#4718=CARTESIAN_POINT('Ctrl Pts',(10.7733815427406,32.6521780350716,16.199864534372));
#4719=CARTESIAN_POINT('Ctrl Pts',(6.80277874475442,32.6704638558294,18.1893193852215));
#4720=CARTESIAN_POINT('Ctrl Pts',(4.48674349395212,32.6779147849191,18.8655033457077));
#4721=CARTESIAN_POINT('Ctrl Pts',(-0.410359717062055,32.6859388575304,19.3799129914785));
#4722=CARTESIAN_POINT('Ctrl Pts',(-2.85735565399271,32.6895999976974,19.1403403692215));
#4723=CARTESIAN_POINT('Ctrl Pts',(-7.66084239378341,32.6906459685431,17.7902804330494));
#4724=CARTESIAN_POINT('Ctrl Pts',(-9.96405876626686,32.6892237933015,16.6174397703148));
#4725=CARTESIAN_POINT('Ctrl Pts',(-13.375108743607,32.6848524069516,13.9150815659487));
#4726=CARTESIAN_POINT('Ctrl Pts',(-15.3559443070259,32.6795625199992,12.0597080589094));
#4727=CARTESIAN_POINT('Ctrl Pts',(-17.3466704021771,32.6701994374679,8.44311075305422));
#4728=CARTESIAN_POINT('Ctrl Pts',(-17.689700957768,32.6682143447056,7.71753671243219));
#4729=CARTESIAN_POINT('Ctrl Pts',(-18.6143209224644,32.6611010349864,5.40796901589137));
#4730=CARTESIAN_POINT('Ctrl Pts',(-19.3444670095519,32.6522150242391,3.04240717860008));
#4731=CARTESIAN_POINT('Ctrl Pts',(-19.390666463993,32.6401379081656,5.70815478218023E-8));
#4732=CARTESIAN_POINT('Origin',(0.,-4.34942068609979E-14,0.));
#4733=CARTESIAN_POINT('',(-52.2477999999999,0.,0.));
#4734=CARTESIAN_POINT('Origin',(-2.56521561944331E-45,0.,0.));
#4735=CARTESIAN_POINT('',(-52.2477999999999,-4.34942068609979E-14,-6.3985101032491E-15));
#4736=CARTESIAN_POINT('Ctrl Pts',(-51.6017963428371,24.6696255717002,-5.96299898347752E-10));
#4737=CARTESIAN_POINT('Ctrl Pts',(-51.6018922719137,24.6648464114192,-1.11144452065912));
#4738=CARTESIAN_POINT('Ctrl Pts',(-51.5659995323058,24.6600704585776,-2.22214299629326));
#4739=CARTESIAN_POINT('Ctrl Pts',(-51.4563373127987,24.6527701018219,-3.91991818994744));
#4740=CARTESIAN_POINT('Ctrl Pts',(-51.4081189410374,24.6502369124215,-4.50903815008536));
#4741=CARTESIAN_POINT('Ctrl Pts',(-51.3021547949914,24.6456406149445,-5.57795563166089));
#4742=CARTESIAN_POINT('Ctrl Pts',(-51.2476889819356,24.6435738520898,-6.05862260042312));
#4743=CARTESIAN_POINT('Ctrl Pts',(-51.1253139138242,24.6394492254957,-7.01790001705065));
#4744=CARTESIAN_POINT('Ctrl Pts',(-51.0574114290179,24.6373913588589,-7.49651113219484));
#4745=CARTESIAN_POINT('Ctrl Pts',(-50.9084038869784,24.6332902195007,-8.45032664621408));
#4746=CARTESIAN_POINT('Ctrl Pts',(-50.827307254254,24.6312469393869,-8.92553277232303));
#4747=CARTESIAN_POINT('Ctrl Pts',(-50.7243943718156,24.6288562426381,-9.48151517342256));
#4748=CARTESIAN_POINT('Ctrl Pts',(-50.7088397492235,24.6284998035676,-9.56440834538257));
#4749=CARTESIAN_POINT('Ctrl Pts',(-50.6620545505222,24.6274420458381,-9.81039763397879));
#4750=CARTESIAN_POINT('Ctrl Pts',(-50.6302547319164,24.6267415949156,-9.97329004552895));
#4751=CARTESIAN_POINT('Ctrl Pts',(-50.4796061999581,24.623506346021,-10.7256445884606));
#4752=CARTESIAN_POINT('Ctrl Pts',(-50.3514234256158,24.6209844067958,-11.3121387385226));
#4753=CARTESIAN_POINT('Ctrl Pts',(-50.0745064926606,24.615956991445,-12.4813210375995));
#4754=CARTESIAN_POINT('Ctrl Pts',(-49.9256808004938,24.6134516424353,-13.0639797285278));
#4755=CARTESIAN_POINT('Ctrl Pts',(-49.607592044888,24.6084610569332,-14.2246263699758));
#4756=CARTESIAN_POINT('Ctrl Pts',(-49.4382661733595,24.6059759070868,-14.8025941907696));
#4757=CARTESIAN_POINT('Ctrl Pts',(-49.0796452210741,24.6010339928888,-15.9519186807011));
#4758=CARTESIAN_POINT('Ctrl Pts',(-48.8903537345957,24.5985772221437,-16.5232768385289));
#4759=CARTESIAN_POINT('Ctrl Pts',(-48.4923342239535,24.5936988544107,-17.6577869201));
#4760=CARTESIAN_POINT('Ctrl Pts',(-48.2836659774113,24.591277172933,-18.2209585711698));
#4761=CARTESIAN_POINT('Ctrl Pts',(-47.9830023159938,24.5879668907914,-18.9907486197747));
#4762=CARTESIAN_POINT('Ctrl Pts',(-47.8996220155816,24.5870663447664,-19.2001632248547));
#4763=CARTESIAN_POINT('Ctrl Pts',(-47.7651463138367,24.5856412729913,-19.5315465466181));
#4764=CARTESIAN_POINT('Ctrl Pts',(-47.7149796046512,24.5851154612106,-19.6538165768428));
#4765=CARTESIAN_POINT('Ctrl Pts',(-47.4357607092681,24.5822206733605,-20.326951201694));
#4766=CARTESIAN_POINT('Ctrl Pts',(-47.197306025895,24.5798650522636,-20.8747565301832));
#4767=CARTESIAN_POINT('Ctrl Pts',(-46.8465962449299,24.576559203834,-21.6435579728384));
#4768=CARTESIAN_POINT('Ctrl Pts',(-46.7426159002606,24.5755973699227,-21.8672423589477));
#4769=CARTESIAN_POINT('Ctrl Pts',(-46.4557758033883,24.5729931200579,-22.4728874842514));
#4770=CARTESIAN_POINT('Ctrl Pts',(-46.269419867702,24.5713535018262,-22.8541975751519));
#4771=CARTESIAN_POINT('Ctrl Pts',(-45.8869000291618,24.5680908074651,-23.6129706933209));
#4772=CARTESIAN_POINT('Ctrl Pts',(-45.6907362262409,24.5664677323786,-23.9904334780498));
#4773=CARTESIAN_POINT('Ctrl Pts',(-45.2079747108489,24.5625910711233,-24.8919908445077));
#4774=CARTESIAN_POINT('Ctrl Pts',(-44.9175896733397,24.5603536643582,-25.4123472485688));
#4775=CARTESIAN_POINT('Ctrl Pts',(-44.3186384466041,24.5559200100159,-26.4434970221998));
#4776=CARTESIAN_POINT('Ctrl Pts',(-44.0099761864222,24.5537240764652,-26.9542174129758));
#4777=CARTESIAN_POINT('Ctrl Pts',(-43.4909348017127,24.5501716562437,-27.7803978636757));
#4778=CARTESIAN_POINT('Ctrl Pts',(-43.2854445168143,24.548799175152,-28.0995870822406));
#4779=CARTESIAN_POINT('Ctrl Pts',(-43.0117293052522,24.5470145906656,-28.5146011348696));
#4780=CARTESIAN_POINT('Ctrl Pts',(-42.9465271937411,24.546592639986,-28.6127267310225));
#4781=CARTESIAN_POINT('Ctrl Pts',(-42.5465745776317,24.5440235136809,-29.2101749500659));
#4782=CARTESIAN_POINT('Ctrl Pts',(-42.2037621739654,24.5419028810074,-29.7033407990067));
#4783=CARTESIAN_POINT('Ctrl Pts',(-41.5007542762084,24.5377119605924,-30.6779817179882));
#4784=CARTESIAN_POINT('Ctrl Pts',(-41.1405237762952,24.535641786263,-31.1594304493797));
#4785=CARTESIAN_POINT('Ctrl Pts',(-40.4036446464874,24.5315576518277,-32.1092600895573));
#4786=CARTESIAN_POINT('Ctrl Pts',(-40.0270079912397,24.529543650815,-32.5776505077216));
#4787=CARTESIAN_POINT('Ctrl Pts',(-39.2579531001671,24.5255751492817,-33.5005871252962));
#4788=CARTESIAN_POINT('Ctrl Pts',(-38.8655750070613,24.5236205157522,-33.9551642735615));
#4789=CARTESIAN_POINT('Ctrl Pts',(-38.0665684843901,24.5197780919473,-34.8487547636846));
#4790=CARTESIAN_POINT('Ctrl Pts',(-37.6600442531211,24.5178899593435,-35.2878478342952));
#4791=CARTESIAN_POINT('Ctrl Pts',(-37.0528187890091,24.5151666404255,-35.921144528214));
#4792=CARTESIAN_POINT('Ctrl Pts',(-36.8586869801935,24.5143099450904,-36.1203621898166));
#4793=CARTESIAN_POINT('Ctrl Pts',(-36.6024979262418,24.513197603892,-36.3790230893822));
#4794=CARTESIAN_POINT('Ctrl Pts',(-36.5420801374967,24.5129365819703,-36.4397200650203));
#4795=CARTESIAN_POINT('Ctrl Pts',(-36.2254871577045,24.5115756183085,-36.7561909580513));
#4796=CARTESIAN_POINT('Ctrl Pts',(-35.9661120594037,24.5104839224103,-37.0100596648354));
#4797=CARTESIAN_POINT('Ctrl Pts',(-35.441498246753,24.5083222131331,-37.5127683985778));
#4798=CARTESIAN_POINT('Ctrl Pts',(-35.1762581144734,24.507252206175,-37.7616069359587));
#4799=CARTESIAN_POINT('Ctrl Pts',(-34.8176325447183,24.5058358097082,-38.0910033842118));
#4800=CARTESIAN_POINT('Ctrl Pts',(-34.7263581811144,24.5054779118944,-38.1742361206875));
#4801=CARTESIAN_POINT('Ctrl Pts',(-34.1951567335733,24.5034099582794,-38.6551595303057));
#4802=CARTESIAN_POINT('Ctrl Pts',(-33.7498042662303,24.5017354607335,-39.044580758995));
#4803=CARTESIAN_POINT('Ctrl Pts',(-33.1038269861775,24.4993891572059,-39.5902371990482));
#4804=CARTESIAN_POINT('Ctrl Pts',(-32.9077479438059,24.498687610305,-39.7533889711036));
#4805=CARTESIAN_POINT('Ctrl Pts',(-32.2443070737284,24.4963493625777,-40.2971719367798));
#4806=CARTESIAN_POINT('Ctrl Pts',(-31.7721562676342,24.4947440084937,-40.6705295446723));
#4807=CARTESIAN_POINT('Ctrl Pts',(-30.8150611601303,24.4916048193374,-41.4006158387874));
#4808=CARTESIAN_POINT('Ctrl Pts',(-30.330086633759,24.4900711796177,-41.7572991029387));
#4809=CARTESIAN_POINT('Ctrl Pts',(-29.5031766292494,24.4875507447145,-42.3434632237218));
#4810=CARTESIAN_POINT('Ctrl Pts',(-29.1643137404659,24.4865438956304,-42.5776147271232));
#4811=CARTESIAN_POINT('Ctrl Pts',(-28.7675743288263,24.4853950381653,-42.8447788783997));
#4812=CARTESIAN_POINT('Ctrl Pts',(-28.7123468150539,24.4852357804748,-42.8818135979454));
#4813=CARTESIAN_POINT('Ctrl Pts',(-28.156250159374,24.4836388813813,-43.2531627876885));
#4814=CARTESIAN_POINT('Ctrl Pts',(-27.6496475667334,24.482238786179,-43.578754088602));
#4815=CARTESIAN_POINT('Ctrl Pts',(-26.625479971437,24.4795161331405,-44.2119152181408));
#4816=CARTESIAN_POINT('Ctrl Pts',(-26.1079290799928,24.478193480661,-44.5195070438719));
#4817=CARTESIAN_POINT('Ctrl Pts',(-25.1707904244649,24.4758930313872,-45.0544961197358));
#4818=CARTESIAN_POINT('Ctrl Pts',(-24.7533784426674,24.4749010146635,-45.2851994823953));
#4819=CARTESIAN_POINT('Ctrl Pts',(-23.8105184661901,24.4727330818217,-45.7893738313928));
#4820=CARTESIAN_POINT('Ctrl Pts',(-23.2831133536068,24.4715699377304,-46.0598745532267));
#4821=CARTESIAN_POINT('Ctrl Pts',(-22.523616746345,24.4699655862316,-46.432982434743));
#4822=CARTESIAN_POINT('Ctrl Pts',(-22.2961771704652,24.4694939988123,-46.5426547734802));
#4823=CARTESIAN_POINT('Ctrl Pts',(-21.7535944867314,24.4683900415715,-46.7993909930436));
#4824=CARTESIAN_POINT('Ctrl Pts',(-21.4371924355695,24.4677630259724,-46.9452171741052));
#4825=CARTESIAN_POINT('Ctrl Pts',(-20.8015483603379,24.4665368919187,-47.2303832324388));
#4826=CARTESIAN_POINT('Ctrl Pts',(-20.4823113639062,24.4659377340644,-47.3697322702944));
#4827=CARTESIAN_POINT('Ctrl Pts',(-20.0619890074694,24.4651705428672,-47.5481540694285));
#4828=CARTESIAN_POINT('Ctrl Pts',(-19.9618019673293,24.4649892843727,-47.5903078689001));
#4829=CARTESIAN_POINT('Ctrl Pts',(-19.8200213062053,24.4647350391749,-47.6494344741369));
#4830=CARTESIAN_POINT('Ctrl Pts',(-19.7784912851367,24.4646608406751,-47.6666897492723));
#4831=CARTESIAN_POINT('Ctrl Pts',(-19.1828845581689,24.4636006402787,-47.9132431019079));
#4832=CARTESIAN_POINT('Ctrl Pts',(-18.626234537987,24.4626585689342,-48.1323279668627));
#4833=CARTESIAN_POINT('Ctrl Pts',(-17.5045406409398,24.46085603958,-48.5515216550241));
#4834=CARTESIAN_POINT('Ctrl Pts',(-16.93946618316,24.4599961038723,-48.7515090355307));
#4835=CARTESIAN_POINT('Ctrl Pts',(-15.8011751713639,24.4583587945324,-49.1322848479285));
#4836=CARTESIAN_POINT('Ctrl Pts',(-15.2279306827469,24.4575818990427,-49.3129620922528));
#4837=CARTESIAN_POINT('Ctrl Pts',(-14.0757383807658,24.4561146672247,-49.6541857122897));
#4838=CARTESIAN_POINT('Ctrl Pts',(-13.4967845681192,24.4554244292326,-49.8147092182041));
#4839=CARTESIAN_POINT('Ctrl Pts',(-12.3345313920164,24.454132152789,-50.1152414929962));
#4840=CARTESIAN_POINT('Ctrl Pts',(-11.751238041822,24.4535300053022,-50.2552756228998));
#4841=CARTESIAN_POINT('Ctrl Pts',(-10.820400899779,24.4526427037524,-50.4616201221535));
#4842=CARTESIAN_POINT('Ctrl Pts',(-10.4745187651672,24.4523290027032,-50.5345711463632));
#4843=CARTESIAN_POINT('Ctrl Pts',(-10.1131930962033,24.4520179958816,-50.6068942328431));
#4844=CARTESIAN_POINT('Ctrl Pts',(-10.0986353675653,24.4520054936609,-50.6098015594892));
#4845=CARTESIAN_POINT('Ctrl Pts',(-9.49835153479873,24.4514911296194,-50.7294141486305));
#4846=CARTESIAN_POINT('Ctrl Pts',(-8.91011665534651,24.4510326867636,-50.8360246234536));
#4847=CARTESIAN_POINT('Ctrl Pts',(-7.73130670466402,24.4502049296443,-51.0285213597267));
#4848=CARTESIAN_POINT('Ctrl Pts',(-7.14075463865885,24.4498352140585,-51.1145009365318));
#4849=CARTESIAN_POINT('Ctrl Pts',(-6.05949738188799,24.4492406474709,-51.2527720839887));
#4850=CARTESIAN_POINT('Ctrl Pts',(-5.56960895365918,24.4490017436918,-51.3083315138578));
#4851=CARTESIAN_POINT('Ctrl Pts',(-4.73384067668031,24.4486463623795,-51.3909789422442));
#4852=CARTESIAN_POINT('Ctrl Pts',(-4.38859479241185,24.4485145752194,-51.4216273456123));
#4853=CARTESIAN_POINT('Ctrl Pts',(-3.70533352323218,24.4482835809913,-51.4753473304819));
#4854=CARTESIAN_POINT('Ctrl Pts',(-3.36733572874711,24.4481836902795,-51.4985779001027));
#4855=CARTESIAN_POINT('Ctrl Pts',(-2.89813996809759,24.4480649229082,-51.5261984228143));
#4856=CARTESIAN_POINT('Ctrl Pts',(-2.76668256880897,24.4480338185725,-51.5334320426183));
#4857=CARTESIAN_POINT('Ctrl Pts',(-2.55282495367345,24.4479867395463,-51.5443807341228));
#4858=CARTESIAN_POINT('Ctrl Pts',(-2.47037648850395,24.4479694424039,-51.5484033550419));
#4859=CARTESIAN_POINT('Ctrl Pts',(-1.79019945951908,24.447833772638,-51.5799546960072));
#4860=CARTESIAN_POINT('Ctrl Pts',(-1.19343012720909,24.4477595144538,-51.5972241682304));
#4861=CARTESIAN_POINT('Ctrl Pts',(-0.398308095812148,24.4477198088865,-51.6064580889867));
#4862=CARTESIAN_POINT('Ctrl Pts',(-0.199100538753807,24.4477148382618,-51.6076140566994));
#4863=CARTESIAN_POINT('Ctrl Pts',(-4.30211422042248E-15,24.4477148382618,
-51.6076140566994));
#4864=CARTESIAN_POINT('Ctrl Pts',(51.6017963428371,24.6696255717002,5.96299898347752E-10));
#4865=CARTESIAN_POINT('Ctrl Pts',(51.6018922719137,24.6648464114192,1.11144452065912));
#4866=CARTESIAN_POINT('Ctrl Pts',(51.5659995323058,24.6600704585776,2.22214299629326));
#4867=CARTESIAN_POINT('Ctrl Pts',(51.4563373127987,24.6527701018219,3.91991818994744));
#4868=CARTESIAN_POINT('Ctrl Pts',(51.4081189410374,24.6502369124215,4.50903815008536));
#4869=CARTESIAN_POINT('Ctrl Pts',(51.3021547949914,24.6456406149445,5.57795563166089));
#4870=CARTESIAN_POINT('Ctrl Pts',(51.2476889819356,24.6435738520898,6.05862260042312));
#4871=CARTESIAN_POINT('Ctrl Pts',(51.1253139138242,24.6394492254957,7.01790001705065));
#4872=CARTESIAN_POINT('Ctrl Pts',(51.0574114290179,24.6373913588589,7.49651113219484));
#4873=CARTESIAN_POINT('Ctrl Pts',(50.9084038869784,24.6332902195007,8.45032664621408));
#4874=CARTESIAN_POINT('Ctrl Pts',(50.827307254254,24.6312469393869,8.92553277232303));
#4875=CARTESIAN_POINT('Ctrl Pts',(50.7243943718156,24.6288562426381,9.48151517342256));
#4876=CARTESIAN_POINT('Ctrl Pts',(50.7088397492235,24.6284998035676,9.56440834538257));
#4877=CARTESIAN_POINT('Ctrl Pts',(50.6620545505222,24.6274420458381,9.81039763397879));
#4878=CARTESIAN_POINT('Ctrl Pts',(50.6302547319164,24.6267415949156,9.97329004552895));
#4879=CARTESIAN_POINT('Ctrl Pts',(50.4796061999581,24.623506346021,10.7256445884606));
#4880=CARTESIAN_POINT('Ctrl Pts',(50.3514234256158,24.6209844067958,11.3121387385226));
#4881=CARTESIAN_POINT('Ctrl Pts',(50.0745064926606,24.615956991445,12.4813210375995));
#4882=CARTESIAN_POINT('Ctrl Pts',(49.9256808004938,24.6134516424353,13.0639797285278));
#4883=CARTESIAN_POINT('Ctrl Pts',(49.607592044888,24.6084610569332,14.2246263699758));
#4884=CARTESIAN_POINT('Ctrl Pts',(49.4382661733595,24.6059759070868,14.8025941907696));
#4885=CARTESIAN_POINT('Ctrl Pts',(49.0796452210741,24.6010339928888,15.9519186807011));
#4886=CARTESIAN_POINT('Ctrl Pts',(48.8903537345957,24.5985772221437,16.5232768385289));
#4887=CARTESIAN_POINT('Ctrl Pts',(48.4923342239535,24.5936988544107,17.6577869201));
#4888=CARTESIAN_POINT('Ctrl Pts',(48.2836659774113,24.591277172933,18.2209585711698));
#4889=CARTESIAN_POINT('Ctrl Pts',(47.9830023159938,24.5879668907914,18.9907486197747));
#4890=CARTESIAN_POINT('Ctrl Pts',(47.8996220155816,24.5870663447664,19.2001632248547));
#4891=CARTESIAN_POINT('Ctrl Pts',(47.7651463138367,24.5856412729913,19.5315465466181));
#4892=CARTESIAN_POINT('Ctrl Pts',(47.7149796046512,24.5851154612106,19.6538165768428));
#4893=CARTESIAN_POINT('Ctrl Pts',(47.4357607092681,24.5822206733605,20.326951201694));
#4894=CARTESIAN_POINT('Ctrl Pts',(47.197306025895,24.5798650522636,20.8747565301832));
#4895=CARTESIAN_POINT('Ctrl Pts',(46.8465962449299,24.576559203834,21.6435579728384));
#4896=CARTESIAN_POINT('Ctrl Pts',(46.7426159002606,24.5755973699227,21.8672423589477));
#4897=CARTESIAN_POINT('Ctrl Pts',(46.4557758033883,24.5729931200579,22.4728874842514));
#4898=CARTESIAN_POINT('Ctrl Pts',(46.269419867702,24.5713535018262,22.8541975751519));
#4899=CARTESIAN_POINT('Ctrl Pts',(45.8869000291618,24.5680908074651,23.6129706933209));
#4900=CARTESIAN_POINT('Ctrl Pts',(45.6907362262409,24.5664677323786,23.9904334780498));
#4901=CARTESIAN_POINT('Ctrl Pts',(45.2079747108489,24.5625910711233,24.8919908445077));
#4902=CARTESIAN_POINT('Ctrl Pts',(44.9175896733397,24.5603536643582,25.4123472485688));
#4903=CARTESIAN_POINT('Ctrl Pts',(44.3186384466041,24.5559200100159,26.4434970221998));
#4904=CARTESIAN_POINT('Ctrl Pts',(44.0099761864222,24.5537240764652,26.9542174129758));
#4905=CARTESIAN_POINT('Ctrl Pts',(43.4909348017127,24.5501716562437,27.7803978636757));
#4906=CARTESIAN_POINT('Ctrl Pts',(43.2854445168143,24.548799175152,28.0995870822406));
#4907=CARTESIAN_POINT('Ctrl Pts',(43.0117293052522,24.5470145906656,28.5146011348696));
#4908=CARTESIAN_POINT('Ctrl Pts',(42.9465271937411,24.546592639986,28.6127267310225));
#4909=CARTESIAN_POINT('Ctrl Pts',(42.5465745776317,24.5440235136809,29.2101749500659));
#4910=CARTESIAN_POINT('Ctrl Pts',(42.2037621739654,24.5419028810074,29.7033407990067));
#4911=CARTESIAN_POINT('Ctrl Pts',(41.5007542762084,24.5377119605924,30.6779817179882));
#4912=CARTESIAN_POINT('Ctrl Pts',(41.1405237762952,24.535641786263,31.1594304493797));
#4913=CARTESIAN_POINT('Ctrl Pts',(40.4036446464874,24.5315576518277,32.1092600895573));
#4914=CARTESIAN_POINT('Ctrl Pts',(40.0270079912397,24.529543650815,32.5776505077216));
#4915=CARTESIAN_POINT('Ctrl Pts',(39.2579531001671,24.5255751492817,33.5005871252962));
#4916=CARTESIAN_POINT('Ctrl Pts',(38.8655750070613,24.5236205157522,33.9551642735615));
#4917=CARTESIAN_POINT('Ctrl Pts',(38.0665684843901,24.5197780919473,34.8487547636846));
#4918=CARTESIAN_POINT('Ctrl Pts',(37.6600442531211,24.5178899593435,35.2878478342952));
#4919=CARTESIAN_POINT('Ctrl Pts',(37.0528187890091,24.5151666404255,35.921144528214));
#4920=CARTESIAN_POINT('Ctrl Pts',(36.8586869801935,24.5143099450904,36.1203621898166));
#4921=CARTESIAN_POINT('Ctrl Pts',(36.6024979262418,24.513197603892,36.3790230893822));
#4922=CARTESIAN_POINT('Ctrl Pts',(36.5420801374967,24.5129365819703,36.4397200650203));
#4923=CARTESIAN_POINT('Ctrl Pts',(36.2254871577045,24.5115756183085,36.7561909580513));
#4924=CARTESIAN_POINT('Ctrl Pts',(35.9661120594037,24.5104839224103,37.0100596648354));
#4925=CARTESIAN_POINT('Ctrl Pts',(35.441498246753,24.5083222131331,37.5127683985778));
#4926=CARTESIAN_POINT('Ctrl Pts',(35.1762581144734,24.507252206175,37.7616069359587));
#4927=CARTESIAN_POINT('Ctrl Pts',(34.8176325447183,24.5058358097082,38.0910033842118));
#4928=CARTESIAN_POINT('Ctrl Pts',(34.7263581811144,24.5054779118944,38.1742361206875));
#4929=CARTESIAN_POINT('Ctrl Pts',(34.1951567335733,24.5034099582794,38.6551595303057));
#4930=CARTESIAN_POINT('Ctrl Pts',(33.7498042662303,24.5017354607335,39.044580758995));
#4931=CARTESIAN_POINT('Ctrl Pts',(33.1038269861775,24.4993891572059,39.5902371990482));
#4932=CARTESIAN_POINT('Ctrl Pts',(32.9077479438059,24.498687610305,39.7533889711036));
#4933=CARTESIAN_POINT('Ctrl Pts',(32.2443070737284,24.4963493625777,40.2971719367798));
#4934=CARTESIAN_POINT('Ctrl Pts',(31.7721562676342,24.4947440084937,40.6705295446723));
#4935=CARTESIAN_POINT('Ctrl Pts',(30.8150611601303,24.4916048193374,41.4006158387874));
#4936=CARTESIAN_POINT('Ctrl Pts',(30.330086633759,24.4900711796177,41.7572991029387));
#4937=CARTESIAN_POINT('Ctrl Pts',(29.5031766292494,24.4875507447145,42.3434632237218));
#4938=CARTESIAN_POINT('Ctrl Pts',(29.1643137404659,24.4865438956304,42.5776147271232));
#4939=CARTESIAN_POINT('Ctrl Pts',(28.7675743288263,24.4853950381653,42.8447788783997));
#4940=CARTESIAN_POINT('Ctrl Pts',(28.7123468150539,24.4852357804748,42.8818135979454));
#4941=CARTESIAN_POINT('Ctrl Pts',(28.156250159374,24.4836388813813,43.2531627876885));
#4942=CARTESIAN_POINT('Ctrl Pts',(27.6496475667334,24.482238786179,43.578754088602));
#4943=CARTESIAN_POINT('Ctrl Pts',(26.625479971437,24.4795161331405,44.2119152181408));
#4944=CARTESIAN_POINT('Ctrl Pts',(26.1079290799928,24.478193480661,44.5195070438719));
#4945=CARTESIAN_POINT('Ctrl Pts',(25.1707904244649,24.4758930313872,45.0544961197358));
#4946=CARTESIAN_POINT('Ctrl Pts',(24.7533784426674,24.4749010146635,45.2851994823953));
#4947=CARTESIAN_POINT('Ctrl Pts',(23.8105184661901,24.4727330818217,45.7893738313928));
#4948=CARTESIAN_POINT('Ctrl Pts',(23.2831133536068,24.4715699377304,46.0598745532267));
#4949=CARTESIAN_POINT('Ctrl Pts',(22.523616746345,24.4699655862316,46.432982434743));
#4950=CARTESIAN_POINT('Ctrl Pts',(22.2961771704652,24.4694939988123,46.5426547734802));
#4951=CARTESIAN_POINT('Ctrl Pts',(21.7535944867314,24.4683900415715,46.7993909930436));
#4952=CARTESIAN_POINT('Ctrl Pts',(21.4371924355695,24.4677630259724,46.9452171741052));
#4953=CARTESIAN_POINT('Ctrl Pts',(20.8015483603379,24.4665368919187,47.2303832324388));
#4954=CARTESIAN_POINT('Ctrl Pts',(20.4823113639062,24.4659377340644,47.3697322702944));
#4955=CARTESIAN_POINT('Ctrl Pts',(20.0619890074694,24.4651705428672,47.5481540694285));
#4956=CARTESIAN_POINT('Ctrl Pts',(19.9618019673293,24.4649892843727,47.5903078689001));
#4957=CARTESIAN_POINT('Ctrl Pts',(19.8200213062053,24.4647350391749,47.6494344741369));
#4958=CARTESIAN_POINT('Ctrl Pts',(19.7784912851367,24.4646608406751,47.6666897492723));
#4959=CARTESIAN_POINT('Ctrl Pts',(19.1828845581689,24.4636006402787,47.9132431019079));
#4960=CARTESIAN_POINT('Ctrl Pts',(18.626234537987,24.4626585689342,48.1323279668627));
#4961=CARTESIAN_POINT('Ctrl Pts',(17.5045406409398,24.46085603958,48.5515216550241));
#4962=CARTESIAN_POINT('Ctrl Pts',(16.93946618316,24.4599961038723,48.7515090355307));
#4963=CARTESIAN_POINT('Ctrl Pts',(15.8011751713639,24.4583587945324,49.1322848479285));
#4964=CARTESIAN_POINT('Ctrl Pts',(15.2279306827469,24.4575818990427,49.3129620922528));
#4965=CARTESIAN_POINT('Ctrl Pts',(14.0757383807658,24.4561146672247,49.6541857122897));
#4966=CARTESIAN_POINT('Ctrl Pts',(13.4967845681192,24.4554244292326,49.8147092182041));
#4967=CARTESIAN_POINT('Ctrl Pts',(12.3345313920164,24.454132152789,50.1152414929962));
#4968=CARTESIAN_POINT('Ctrl Pts',(11.751238041822,24.4535300053022,50.2552756228998));
#4969=CARTESIAN_POINT('Ctrl Pts',(10.820400899779,24.4526427037524,50.4616201221535));
#4970=CARTESIAN_POINT('Ctrl Pts',(10.4745187651672,24.4523290027032,50.5345711463632));
#4971=CARTESIAN_POINT('Ctrl Pts',(10.1131930962033,24.4520179958817,50.6068942328431));
#4972=CARTESIAN_POINT('Ctrl Pts',(10.0986353675653,24.4520054936609,50.6098015594892));
#4973=CARTESIAN_POINT('Ctrl Pts',(9.49835153479866,24.4514911296195,50.7294141486305));
#4974=CARTESIAN_POINT('Ctrl Pts',(8.91011665534637,24.4510326867636,50.8360246234537));
#4975=CARTESIAN_POINT('Ctrl Pts',(7.73130670466406,24.4502049296443,51.0285213597267));
#4976=CARTESIAN_POINT('Ctrl Pts',(7.14075463865915,24.4498352140585,51.1145009365318));
#4977=CARTESIAN_POINT('Ctrl Pts',(6.05949738188837,24.4492406474709,51.2527720839886));
#4978=CARTESIAN_POINT('Ctrl Pts',(5.56960895365937,24.4490017436918,51.3083315138577));
#4979=CARTESIAN_POINT('Ctrl Pts',(4.73384067668027,24.4486463623795,51.3909789422442));
#4980=CARTESIAN_POINT('Ctrl Pts',(4.38859479241177,24.4485145752194,51.4216273456123));
#4981=CARTESIAN_POINT('Ctrl Pts',(3.70533352323206,24.4482835809913,51.4753473304819));
#4982=CARTESIAN_POINT('Ctrl Pts',(3.36733572874701,24.4481836902795,51.4985779001027));
#4983=CARTESIAN_POINT('Ctrl Pts',(2.89813996809744,24.4480649229082,51.5261984228143));
#4984=CARTESIAN_POINT('Ctrl Pts',(2.76668256880877,24.4480338185725,51.5334320426183));
#4985=CARTESIAN_POINT('Ctrl Pts',(2.55282495368723,24.4479867395463,51.544380734122));
#4986=CARTESIAN_POINT('Ctrl Pts',(2.47037648853176,24.4479694424039,51.5484033550405));
#4987=CARTESIAN_POINT('Ctrl Pts',(1.79019945956094,24.447833772638,51.5799546960058));
#4988=CARTESIAN_POINT('Ctrl Pts',(1.19343012725097,24.4477595144538,51.5972241682295));
#4989=CARTESIAN_POINT('Ctrl Pts',(0.398308095840067,24.4477198088865,51.6064580889865));
#4990=CARTESIAN_POINT('Ctrl Pts',(0.199100538767759,24.4477148382618,51.6076140566994));
#4991=CARTESIAN_POINT('Ctrl Pts',(4.35762537165374E-15,24.4477148382618,
51.6076140566994));
#4992=CARTESIAN_POINT('Ctrl Pts',(19.8820073422415,53.8215330560096,-2.16928191600353));
#4993=CARTESIAN_POINT('Ctrl Pts',(20.2403878254276,53.7261139249413,1.11536418990511));
#4994=CARTESIAN_POINT('Ctrl Pts',(19.297725880953,53.5352756628048,7.86244684352931));
#4995=CARTESIAN_POINT('Ctrl Pts',(13.2349771445635,53.2490182695999,16.0945758548634));
#4996=CARTESIAN_POINT('Ctrl Pts',(3.98895985895179,52.962760876395,20.4519269391221));
#4997=CARTESIAN_POINT('Ctrl Pts',(-6.21786348557973,52.6765034831902,19.8882367935615));
#4998=CARTESIAN_POINT('Ctrl Pts',(-14.9279158248926,52.3902460899852,14.5379999991177));
#4999=CARTESIAN_POINT('Ctrl Pts',(-20.0457362022052,52.1039886967804,5.68934654189443));
#5000=CARTESIAN_POINT('Ctrl Pts',(-20.3393868297766,51.8177313035757,-4.52856154204359));
#5001=CARTESIAN_POINT('Ctrl Pts',(-15.738360463205,51.5314739103708,-13.6566096586577));
#5002=CARTESIAN_POINT('Ctrl Pts',(-7.34982640827541,51.2452165171659,-19.4981807764168));
#5003=CARTESIAN_POINT('Ctrl Pts',(2.8074505216321,50.9589591239611,-20.647447496225));
#5004=CARTESIAN_POINT('Ctrl Pts',(12.289113378007,50.6727017307561,-16.8278540603677));
#5005=CARTESIAN_POINT('Ctrl Pts',(18.8133631056607,50.3864443375512,-8.95858708287551));
#5006=CARTESIAN_POINT('Ctrl Pts',(20.8101257724496,50.1001869443464,1.06658752638748));
#5007=CARTESIAN_POINT('Ctrl Pts',(17.7988722505177,49.8139295511415,10.8350856292022));
#5008=CARTESIAN_POINT('Ctrl Pts',(10.504270465743,49.5276721579368,17.9960894912079));
#5009=CARTESIAN_POINT('Ctrl Pts',(0.681786216631991,49.2414147647318,20.8262839720348));
#5010=CARTESIAN_POINT('Ctrl Pts',(-9.30477169525533,48.9551573715269,18.6445745088647));
#5011=CARTESIAN_POINT('Ctrl Pts',(-17.0521101688956,48.668899978322,11.9759957724471));
#5012=CARTESIAN_POINT('Ctrl Pts',(-20.6958103168155,48.3826425851171,2.42535992689633));
#5013=CARTESIAN_POINT('Ctrl Pts',(-19.3590054859495,48.0963851919122,-7.70894559768887));
#5014=CARTESIAN_POINT('Ctrl Pts',(-13.3634015000341,47.8101277987074,-15.9880716768424));
#5015=CARTESIAN_POINT('Ctrl Pts',(-4.15185734082657,47.5238704055025,-20.4196233119662));
#5016=CARTESIAN_POINT('Ctrl Pts',(6.0588429728853,47.2376130122978,-19.9371351360446));
#5017=CARTESIAN_POINT('Ctrl Pts',(14.8114656741817,46.951355619093,-14.6567192839915));
#5018=CARTESIAN_POINT('Ctrl Pts',(19.9996674806638,46.6650982258881,-5.84912269135414));
#5019=CARTESIAN_POINT('Ctrl Pts',(20.3748930268872,46.3788408326832,4.3660817371023));
#5020=CARTESIAN_POINT('Ctrl Pts',(15.8468432295671,46.0925834394783,13.5305763088875));
#5021=CARTESIAN_POINT('Ctrl Pts',(7.50520601459065,45.8063260462734,19.4388996157627));
#5022=CARTESIAN_POINT('Ctrl Pts',(-2.64258014807621,45.5200686530685,20.6691970273125));
#5023=CARTESIAN_POINT('Ctrl Pts',(-12.1544219616705,45.2338112598637,16.9253940093212));
#5024=CARTESIAN_POINT('Ctrl Pts',(-18.7412679265736,44.9475538666588,9.10844729343867));
#5025=CARTESIAN_POINT('Ctrl Pts',(-20.8179750253804,44.661296473454,-0.900472895575172));
#5026=CARTESIAN_POINT('Ctrl Pts',(-17.8847778507221,44.3750390802491,-10.692691748261));
#5027=CARTESIAN_POINT('Ctrl Pts',(-10.6475585569568,44.0887816870443,-17.9116842415555));
#5028=CARTESIAN_POINT('Ctrl Pts',(-0.847974333296726,43.8025242938394,-20.8201795170714));
#5029=CARTESIAN_POINT('Ctrl Pts',(9.15567729994502,43.5162669006343,-18.7182400019949));
#5030=CARTESIAN_POINT('Ctrl Pts',(16.955989426077,43.2300095074298,-12.1117033556711));
#5031=CARTESIAN_POINT('Ctrl Pts',(20.675794981184,42.9437521142248,-2.59045121341078));
#5032=CARTESIAN_POINT('Ctrl Pts',(19.4199122905705,42.65749472102,7.55420030311355));
#5033=CARTESIAN_POINT('Ctrl Pts',(13.4905730578967,42.3712373278151,15.8809122585121));
#5034=CARTESIAN_POINT('Ctrl Pts',(4.3146894551857,42.0849799346102,20.3858379886214));
#5035=CARTESIAN_POINT('Ctrl Pts',(-5.8995363068299,41.7987225414053,19.984854439235));
#5036=CARTESIAN_POINT('Ctrl Pts',(-14.6940220547949,41.5124651482005,14.7744594299154));
#5037=CARTESIAN_POINT('Ctrl Pts',(-19.9523500450082,41.2262077549958,6.00854918216333));
#5038=CARTESIAN_POINT('Ctrl Pts',(-20.4090888492292,40.9399503617909,-4.20333533485989));
#5039=CARTESIAN_POINT('Ctrl Pts',(-15.954322988919,40.653692968586,-13.4036753749954));
#5040=CARTESIAN_POINT('Ctrl Pts',(-7.66010440446343,40.3674355753811,-19.3783832170213));
#5041=CARTESIAN_POINT('Ctrl Pts',(2.47753986113218,40.0811781821761,-20.6896286054035));
#5042=CARTESIAN_POINT('Ctrl Pts',(12.0189571871302,39.7949207889713,-17.0218566474664));
#5043=CARTESIAN_POINT('Ctrl Pts',(18.6679786436507,39.5086633957665,-9.25772698632373));
#5044=CARTESIAN_POINT('Ctrl Pts',(20.8244985062417,39.2224060025616,0.734300726138447));
#5045=CARTESIAN_POINT('Ctrl Pts',(17.9695442013574,38.9361486093567,10.549616902457));
#5046=CARTESIAN_POINT('Ctrl Pts',(10.7901685165152,38.6498912161519,17.8261380836766));
#5047=CARTESIAN_POINT('Ctrl Pts',(1.01410841375312,38.363633822947,20.8127489706985));
#5048=CARTESIAN_POINT('Ctrl Pts',(-9.0059997326861,38.0773764297421,18.7907132491158));
#5049=CARTESIAN_POINT('Ctrl Pts',(-16.858788699548,37.7911190365373,12.2466395052348));
#5050=CARTESIAN_POINT('Ctrl Pts',(-20.6544627242217,37.5048616433324,2.75537750167175));
#5051=CARTESIAN_POINT('Ctrl Pts',(-19.4795821699153,37.2186042501276,-7.39897385227756));
#5052=CARTESIAN_POINT('Ctrl Pts',(-13.6168853510173,36.9323468569227,-15.7727413258513));
#5053=CARTESIAN_POINT('Ctrl Pts',(-4.47724674960522,36.6460894637178,-20.3507542163995));
#5054=CARTESIAN_POINT('Ctrl Pts',(5.73985387412765,36.3598320705131,-20.0313008301573));
#5055=CARTESIAN_POINT('Ctrl Pts',(14.5756425252114,36.0735746773082,-14.8912585408712));
#5056=CARTESIAN_POINT('Ctrl Pts',(19.9037617563669,35.7873172841033,-6.16759295537693));
#5057=CARTESIAN_POINT('Ctrl Pts',(20.4419847678835,35.5010598908983,4.04032118508487));
#5058=CARTESIAN_POINT('Ctrl Pts',(16.0607865040356,35.2148024976936,13.2759207539377));
#5059=CARTESIAN_POINT('Ctrl Pts',(7.81451500144424,34.9285451044886,19.3166324517136));
#5060=CARTESIAN_POINT('Ctrl Pts',(-2.31234198488569,34.6422877112838,20.7087425538479));
#5061=CARTESIAN_POINT('Ctrl Pts',(-11.8827264534111,34.3560303180789,17.1172347620841));
#5062=CARTESIAN_POINT('Ctrl Pts',(-18.5935011783119,34.0697729248741,9.40641769360994));
#5063=CARTESIAN_POINT('Ctrl Pts',(-20.8296939031951,33.7835155316692,-0.568083127703459));
#5064=CARTESIAN_POINT('Ctrl Pts',(-18.0531693789915,33.4972581384642,-10.4058674407786));
#5065=CARTESIAN_POINT('Ctrl Pts',(-10.9320844899413,33.2110007452596,-17.7394618335366));
#5066=CARTESIAN_POINT('Ctrl Pts',(-1.18019128621833,32.9247433520547,-20.8039821856129));
#5067=CARTESIAN_POINT('Ctrl Pts',(8.85577519713934,32.6384859588497,-18.8620107523004));
#5068=CARTESIAN_POINT('Ctrl Pts',(16.7604610798251,32.3522285656449,-12.3807535813086));
#5069=CARTESIAN_POINT('Ctrl Pts',(20.6319206736321,32.06597117244,-2.92021204692963));
#5070=CARTESIAN_POINT('Ctrl Pts',(19.5378004206476,31.7797137792352,7.24344331119244));
#5071=CARTESIAN_POINT('Ctrl Pts',(13.742753597438,31.4934563860303,15.6632281323224));
#5072=CARTESIAN_POINT('Ctrl Pts',(4.63863664597749,31.2071989928254,20.3151013930604));
#5073=CARTESIAN_POINT('Ctrl Pts',(-2.17208338632856,31.0163607306889,20.1543888610565));
#5074=CARTESIAN_POINT('Ctrl Pts',(-5.35555774973654,30.9209415996206,19.2696134153566));
#5075=CARTESIAN_POINT('Ctrl Pts',(19.8820149188146,54.1584535878317,-2.16928274266668));
#5076=CARTESIAN_POINT('Ctrl Pts',(20.2404235070443,54.0630344567633,1.11562095294549));
#5077=CARTESIAN_POINT('Ctrl Pts',(19.2977509260815,53.8721961946268,7.86230338985396));
#5078=CARTESIAN_POINT('Ctrl Pts',(13.234999170262,53.5859388014219,16.094673046966));
#5079=CARTESIAN_POINT('Ctrl Pts',(3.98896492287237,53.299681408217,20.4519217957982));
#5080=CARTESIAN_POINT('Ctrl Pts',(-6.21787241580457,53.0134240150122,19.8882850390253));
#5081=CARTESIAN_POINT('Ctrl Pts',(-14.927938691433,52.7271666218073,14.5380129381134));
#5082=CARTESIAN_POINT('Ctrl Pts',(-20.0457664530224,52.4409092286025,5.68935972658577));
#5083=CARTESIAN_POINT('Ctrl Pts',(-20.3394177116235,52.1546518353976,-4.52857069545997));
#5084=CARTESIAN_POINT('Ctrl Pts',(-15.7383842798337,51.8683944421929,-13.6566292015983));
#5085=CARTESIAN_POINT('Ctrl Pts',(-7.34983756092201,51.5821370489879,-19.4982108990708));
#5086=CARTESIAN_POINT('Ctrl Pts',(2.80745478354848,51.2958796557829,-20.6474784926351));
#5087=CARTESIAN_POINT('Ctrl Pts',(12.2891319953722,51.0096222625781,-16.8278797047252));
#5088=CARTESIAN_POINT('Ctrl Pts',(18.8133916149594,50.7233648693732,-8.958600584432));
#5089=CARTESIAN_POINT('Ctrl Pts',(20.8101573044006,50.4371074761684,1.06658910584369));
#5090=CARTESIAN_POINT('Ctrl Pts',(17.798899221105,50.1508500829636,10.8351020657087));
#5091=CARTESIAN_POINT('Ctrl Pts',(10.5042863822917,49.8645926897586,17.9961167508775));
#5092=CARTESIAN_POINT('Ctrl Pts',(0.681787249847941,49.5783352965538,20.8263155341131));
#5093=CARTESIAN_POINT('Ctrl Pts',(-9.30478579455483,49.2920779033489,18.6446027580855));
#5094=CARTESIAN_POINT('Ctrl Pts',(-17.0521360074051,49.005820510144,11.9760139204788));
#5095=CARTESIAN_POINT('Ctrl Pts',(-20.6958416765602,48.7195631169393,2.42536360138194));
#5096=CARTESIAN_POINT('Ctrl Pts',(-19.3590348200509,48.4333057237343,-7.70895727852321));
#5097=CARTESIAN_POINT('Ctrl Pts',(-13.3634217491919,48.1470483305295,-15.988095903227));
#5098=CARTESIAN_POINT('Ctrl Pts',(-4.15186363200707,47.8607909373247,-20.4196542531228));
#5099=CARTESIAN_POINT('Ctrl Pts',(6.05885215366385,47.5745335441199,-19.9371653462133));
#5100=CARTESIAN_POINT('Ctrl Pts',(14.8114881175434,47.2882761509148,-14.6567414928515));
#5101=CARTESIAN_POINT('Ctrl Pts',(19.9996977855487,47.00201875771,-5.84913155436038));
#5102=CARTESIAN_POINT('Ctrl Pts',(20.3749239003401,46.7157613645052,4.36608835289723));
#5103=CARTESIAN_POINT('Ctrl Pts',(15.8468672418041,46.4295039713003,13.530596811354));
#5104=CARTESIAN_POINT('Ctrl Pts',(7.50521738700001,46.1432465780954,19.4389290709343));
#5105=CARTESIAN_POINT('Ctrl Pts',(-2.64258415229716,45.8569891848905,20.6692283467145));
#5106=CARTESIAN_POINT('Ctrl Pts',(-12.1544403788946,45.5707317916858,16.9254196558537));
#5107=CARTESIAN_POINT('Ctrl Pts',(-18.741296324644,45.2844743984808,9.10846109519034));
#5108=CARTESIAN_POINT('Ctrl Pts',(-20.8180065702217,44.998217005276,-0.900474260034143));
#5109=CARTESIAN_POINT('Ctrl Pts',(-17.8848049509794,44.7119596120711,-10.69270795057));
#5110=CARTESIAN_POINT('Ctrl Pts',(-10.6475746908768,44.4257022188663,-17.9117113825831));
#5111=CARTESIAN_POINT('Ctrl Pts',(-0.847975618206307,44.1394448256614,-20.8202110652533));
#5112=CARTESIAN_POINT('Ctrl Pts',(9.155691173263,43.8531874324567,-18.7182683651719));
#5113=CARTESIAN_POINT('Ctrl Pts',(16.9560151189695,43.5669300392518,-12.1117217081651));
#5114=CARTESIAN_POINT('Ctrl Pts',(20.675826310584,43.2806726460468,-2.59045513864232));
#5115=CARTESIAN_POINT('Ctrl Pts',(19.41994171697,42.9944152528419,7.55421174976238));
#5116=CARTESIAN_POINT('Ctrl Pts',(13.4905934997498,42.708157859637,15.8809363223732));
#5117=CARTESIAN_POINT('Ctrl Pts',(4.31469599310276,42.4219004664322,20.3858688786586));
#5118=CARTESIAN_POINT('Ctrl Pts',(-5.89954524621693,42.1356430732273,19.984884721674));
#5119=CARTESIAN_POINT('Ctrl Pts',(-14.6940443201974,41.8493856800224,14.7744818172021));
#5120=CARTESIAN_POINT('Ctrl Pts',(-19.9523802781942,41.5631282868177,6.00855828673428));
#5121=CARTESIAN_POINT('Ctrl Pts',(-20.4091197744978,41.2768708936128,-4.20334170404547));
#5122=CARTESIAN_POINT('Ctrl Pts',(-15.954347164017,40.990613500408,-13.4036956851751));
#5123=CARTESIAN_POINT('Ctrl Pts',(-7.66011601158553,40.7043561072031,-19.378412580493));
#5124=CARTESIAN_POINT('Ctrl Pts',(2.47754361527269,40.4180987139982,-20.6896599557654));
#5125=CARTESIAN_POINT('Ctrl Pts',(12.0189753990885,40.1318413207933,-17.0218824401657));
#5126=CARTESIAN_POINT('Ctrl Pts',(18.6680069306684,39.8455839275884,-9.25774101427447));
#5127=CARTESIAN_POINT('Ctrl Pts',(20.8245300609672,39.5593265343835,0.734301838801768));
#5128=CARTESIAN_POINT('Ctrl Pts',(17.9695714300597,39.2730691411787,10.5496328879694));
#5129=CARTESIAN_POINT('Ctrl Pts',(10.7901848665254,38.9868117479739,17.8261650950784));
#5130=CARTESIAN_POINT('Ctrl Pts',(1.01410995040526,38.700554354769,20.8127805076218));
#5131=CARTESIAN_POINT('Ctrl Pts',(-9.0060133792115,38.4142969615641,18.7907417221076));
#5132=CARTESIAN_POINT('Ctrl Pts',(-16.8588142451369,38.1280395683593,12.246658062197));
#5133=CARTESIAN_POINT('Ctrl Pts',(-20.6544940213346,37.8417821751543,2.75538167680402));
#5134=CARTESIAN_POINT('Ctrl Pts',(-19.4796116866574,37.5555247819497,-7.39898506370244));
#5135=CARTESIAN_POINT('Ctrl Pts',(-13.6169059844132,37.2692673887447,-15.7727652258321));
#5136=CARTESIAN_POINT('Ctrl Pts',(-4.47725353355025,36.9830099955399,-20.3507850532197));
#5137=CARTESIAN_POINT('Ctrl Pts',(5.73986257097495,36.696752602335,-20.0313311830861));
#5138=CARTESIAN_POINT('Ctrl Pts',(14.575664612388,36.4104952091301,-14.8912811049193));
#5139=CARTESIAN_POINT('Ctrl Pts',(19.9037919136367,36.1242378159252,-6.16760230138179));
#5140=CARTESIAN_POINT('Ctrl Pts',(20.4420157475634,35.8379804227204,4.0403273081359));
#5141=CARTESIAN_POINT('Ctrl Pts',(16.0608108313621,35.5517230295156,13.2759408687903));
#5142=CARTESIAN_POINT('Ctrl Pts',(7.81452686064895,35.2654656363106,19.3166617250905));
#5143=CARTESIAN_POINT('Ctrl Pts',(-2.31234552477385,34.9792082431057,20.7087739262532));
#5144=CARTESIAN_POINT('Ctrl Pts',(-11.8827443871097,34.6929508499009,17.1172607130878));
#5145=CARTESIAN_POINT('Ctrl Pts',(-18.5935294955449,34.4066934566961,9.40643191941978));
#5146=CARTESIAN_POINT('Ctrl Pts',(-20.829725180847,34.1204360634912,-0.568083933836249));
#5147=CARTESIAN_POINT('Ctrl Pts',(-18.0531973019272,33.8341786702863,-10.4058833173485));
#5148=CARTESIAN_POINT('Ctrl Pts',(-10.9320999246814,33.5479212770814,-17.7394884967534));
#5149=CARTESIAN_POINT('Ctrl Pts',(-1.18019532574148,33.2616638838766,-20.8040141411406));
#5150=CARTESIAN_POINT('Ctrl Pts',(8.85579309973735,32.9754064906718,-18.8620384731412));
#5151=CARTESIAN_POINT('Ctrl Pts',(16.7604775459598,32.6891490974668,-12.3807740547718));
#5152=CARTESIAN_POINT('Ctrl Pts',(20.6319697281959,32.402891704262,-2.92021305858762));
#5153=CARTESIAN_POINT('Ctrl Pts',(19.5377945261951,32.1166343110571,7.24344747682581));
#5154=CARTESIAN_POINT('Ctrl Pts',(13.7428459491217,31.8303769178523,15.6632655836602));
#5155=CARTESIAN_POINT('Ctrl Pts',(4.63849103036834,31.5441195246474,20.3151029128672));
#5156=CARTESIAN_POINT('Ctrl Pts',(-2.17183577163111,31.3532812625108,20.1544655904398));
#5157=CARTESIAN_POINT('Ctrl Pts',(-5.3555597906157,31.2578621314426,19.2696207585604));
#5158=CARTESIAN_POINT('Ctrl Pts',(19.7370445582246,54.4928895891367,-2.15346534675834));
#5159=CARTESIAN_POINT('Ctrl Pts',(20.0928384597884,54.3974704580684,1.10747409639651));
#5160=CARTESIAN_POINT('Ctrl Pts',(19.157039898647,54.2066321959318,7.80498215813723));
#5161=CARTESIAN_POINT('Ctrl Pts',(13.1384949290406,53.9203748027269,15.9773138545727));
#5162=CARTESIAN_POINT('Ctrl Pts',(3.95987908533565,53.6341174095221,20.3027965598676));
#5163=CARTESIAN_POINT('Ctrl Pts',(-6.17253428213825,53.3478600163172,19.7432670130912));
#5164=CARTESIAN_POINT('Ctrl Pts',(-14.8190903170798,53.0616026231123,14.432008188198));
#5165=CARTESIAN_POINT('Ctrl Pts',(-19.8996010104301,52.7753452299075,5.64787504715349));
#5166=CARTESIAN_POINT('Ctrl Pts',(-20.1911110764478,52.4890878367026,-4.49555011891698));
#5167=CARTESIAN_POINT('Ctrl Pts',(-15.6236264843314,52.2028304434978,-13.5570507577759));
#5168=CARTESIAN_POINT('Ctrl Pts',(-7.29624558072924,51.9165730502929,-19.3560379718154));
#5169=CARTESIAN_POINT('Ctrl Pts',(2.78698398258624,51.630315657088,-20.4969256223571));
#5170=CARTESIAN_POINT('Ctrl Pts',(12.1995247214142,51.3440582638832,-16.7051777501652));
#5171=CARTESIAN_POINT('Ctrl Pts',(18.6762121345956,51.0578008706783,-8.89327817306593));
#5172=CARTESIAN_POINT('Ctrl Pts',(20.658418233591,50.7715434774734,1.05881198042501));
#5173=CARTESIAN_POINT('Ctrl Pts',(17.6691170002844,50.4852860842686,10.7560969762995));
#5174=CARTESIAN_POINT('Ctrl Pts',(10.4276934650879,50.1990286910637,17.8648965017628));
#5175=CARTESIAN_POINT('Ctrl Pts',(0.676815938846944,49.9127712978589,20.674458643897));
#5176=CARTESIAN_POINT('Ctrl Pts',(-9.23693914013494,49.626513904654,18.5086540165499));
#5177=CARTESIAN_POINT('Ctrl Pts',(-16.9277988754933,49.3402565114491,11.8886897739357));
#5178=CARTESIAN_POINT('Ctrl Pts',(-20.544936148039,49.0539991182443,2.4076788518918));
#5179=CARTESIAN_POINT('Ctrl Pts',(-19.217876734924,48.7677417250394,-7.65274674645864));
#5180=CARTESIAN_POINT('Ctrl Pts',(-13.2659811979247,48.4814843318345,-15.8715173122154));
#5181=CARTESIAN_POINT('Ctrl Pts',(-4.12158995744376,48.1952269386297,-20.270762569211));
#5182=CARTESIAN_POINT('Ctrl Pts',(6.01467350653448,47.9089695454248,-19.7917917721002));
#5183=CARTESIAN_POINT('Ctrl Pts',(14.7034888644818,47.6227121522199,-14.5498705882556));
#5184=CARTESIAN_POINT('Ctrl Pts',(19.8538682507201,47.3364547590151,-5.8064821032098));
#5185=CARTESIAN_POINT('Ctrl Pts',(20.22635837168,47.0501973658102,4.33425264016025));
#5186=CARTESIAN_POINT('Ctrl Pts',(15.7313184318603,46.7639399726053,13.4319372885899));
#5187=CARTESIAN_POINT('Ctrl Pts',(7.4504924420499,46.4776825794005,19.297188429932));
#5188=CARTESIAN_POINT('Ctrl Pts',(-2.62331552025048,46.1914251861956,20.5185168716021));
#5189=CARTESIAN_POINT('Ctrl Pts',(-12.0658152203768,45.9051677929907,16.8020064872321));
#5190=CARTESIAN_POINT('Ctrl Pts',(-18.6046425334514,45.6189103997859,9.04204595938399));
#5191=CARTESIAN_POINT('Ctrl Pts',(-20.6662102657604,45.3326530065811,-0.893908373695567));
#5192=CARTESIAN_POINT('Ctrl Pts',(-17.7543963410862,45.0463956133762,-10.6147411411107));
#5193=CARTESIAN_POINT('Ctrl Pts',(-10.5699369745038,44.7601382201713,-17.7811065821051));
#5194=CARTESIAN_POINT('Ctrl Pts',(-0.841792530277941,44.4738808269664,-20.6683986865246));
#5195=CARTESIAN_POINT('Ctrl Pts',(9.08893165523699,44.1876234337616,-18.5817824843473));
#5196=CARTESIAN_POINT('Ctrl Pts',(16.8323788608692,43.9013660405567,-12.0234080365481));
#5197=CARTESIAN_POINT('Ctrl Pts',(20.5250667258446,43.6151086473519,-2.57156660982992));
#5198=CARTESIAN_POINT('Ctrl Pts',(19.2783395239097,43.328851254147,7.49912955815753));
#5199=CARTESIAN_POINT('Ctrl Pts',(13.3922256646094,43.0425938609421,15.7651390947669));
#5200=CARTESIAN_POINT('Ctrl Pts',(4.28323501222459,42.7563364677373,20.2372235437378));
#5201=CARTESIAN_POINT('Ctrl Pts',(-5.85652819925054,42.4700790745324,19.8391631975884));
#5202=CARTESIAN_POINT('Ctrl Pts',(-14.5869014187926,42.1838216813276,14.6667523987962));
#5203=CARTESIAN_POINT('Ctrl Pts',(-19.8068957630838,41.8975642881227,5.96474636170725));
#5204=CARTESIAN_POINT('Ctrl Pts',(-20.2603049036489,41.6113068949178,-4.17269267264517));
#5205=CARTESIAN_POINT('Ctrl Pts',(-15.8380146548778,41.3250495017129,-13.305961473003));
#5206=CARTESIAN_POINT('Ctrl Pts',(-7.60426160985013,41.0387921085081,-19.2371132007409));
#5207=CARTESIAN_POINT('Ctrl Pts',(2.45947839064746,40.7525347153032,-20.5387995017995));
#5208=CARTESIAN_POINT('Ctrl Pts',(11.931337995246,40.4662773220984,-16.8977659047675));
#5209=CARTESIAN_POINT('Ctrl Pts',(18.5318875354623,40.1800199288935,-9.1902373909623));
#5210=CARTESIAN_POINT('Ctrl Pts',(20.6726861899061,39.8937625356886,0.728947613116761));
#5211=CARTESIAN_POINT('Ctrl Pts',(17.838544738016,39.6075051424838,10.4727093227656));
#5212=CARTESIAN_POINT('Ctrl Pts',(10.7115072956607,39.3212477492789,17.6961840627917));
#5213=CARTESIAN_POINT('Ctrl Pts',(1.00671547955262,39.0349903560741,20.6610223094502));
#5214=CARTESIAN_POINT('Ctrl Pts',(-8.94034524983076,38.7487329628691,18.6537273955015));
#5215=CARTESIAN_POINT('Ctrl Pts',(-16.735886735658,38.4624755696644,12.1573604904253));
#5216=CARTESIAN_POINT('Ctrl Pts',(-20.5038899828345,38.1762181764594,2.73529057180312));
#5217=CARTESIAN_POINT('Ctrl Pts',(-19.3375744048299,37.8899607832546,-7.34503472097238));
#5218=CARTESIAN_POINT('Ctrl Pts',(-13.5176171308045,37.6037033900497,-15.6577567371775));
#5219=CARTESIAN_POINT('Ctrl Pts',(-4.44460725024988,37.3174459968449,-20.2023955350644));
#5220=CARTESIAN_POINT('Ctrl Pts',(5.69800986414278,37.03118860364,-19.8852709905846));
#5221=CARTESIAN_POINT('Ctrl Pts',(14.4693848868575,36.7449312104352,-14.7827000343651));
#5222=CARTESIAN_POINT('Ctrl Pts',(19.7586616849195,36.4586738172303,-6.12263069307639));
#5223=CARTESIAN_POINT('Ctrl Pts',(20.292961012649,36.1724164240254,4.01086691033107));
#5224=CARTESIAN_POINT('Ctrl Pts',(15.9437020335736,35.8861590308206,13.1791381920501));
#5225=CARTESIAN_POINT('Ctrl Pts',(7.75754655791893,35.5999016376158,19.1758126069019));
#5226=CARTESIAN_POINT('Ctrl Pts',(-2.29548485465855,35.3136442444108,20.5577741014414));
#5227=CARTESIAN_POINT('Ctrl Pts',(-11.7961003269709,35.027386851206,16.9924487180626));
#5228=CARTESIAN_POINT('Ctrl Pts',(-18.4579531521827,34.7411294580011,9.33784410476196));
#5229=CARTESIAN_POINT('Ctrl Pts',(-20.6778434427571,34.4548720647963,-0.563941703070032));
#5230=CARTESIAN_POINT('Ctrl Pts',(-17.9215608174047,34.1686146715914,-10.3300079094225));
#5231=CARTESIAN_POINT('Ctrl Pts',(-10.8523876219383,33.8823572783865,-17.6101394847972));
#5232=CARTESIAN_POINT('Ctrl Pts',(-1.17158972118088,33.5960998851817,-20.6523198430194));
#5233=CARTESIAN_POINT('Ctrl Pts',(8.79122009996367,33.3098424919768,-18.7245043212515));
#5234=CARTESIAN_POINT('Ctrl Pts',(16.6382674945388,33.023585098772,-12.2904984825741));
#5235=CARTESIAN_POINT('Ctrl Pts',(20.4815290759189,32.7373277055671,-2.89892023461816));
#5236=CARTESIAN_POINT('Ctrl Pts',(19.3953346983608,32.4510703123622,7.19063157590541));
#5237=CARTESIAN_POINT('Ctrl Pts',(13.6426353695538,32.1648129191574,15.5490548645682));
#5238=CARTESIAN_POINT('Ctrl Pts',(4.60467637635258,31.8785555259525,20.1669749748506));
#5239=CARTESIAN_POINT('Ctrl Pts',(-2.15601165226105,31.6877172638159,20.0075053417626));
#5240=CARTESIAN_POINT('Ctrl Pts',(-5.31650955163449,31.5922981327476,19.129115689974));
#5241=CARTESIAN_POINT('Ctrl Pts',(19.4916112617573,54.7221509165299,-2.12668666176709));
#5242=CARTESIAN_POINT('Ctrl Pts',(19.8429547143851,54.6267317854616,1.0934633119458));
#5243=CARTESIAN_POINT('Ctrl Pts',(18.9188025464289,54.435893523325,7.70806260044675));
#5244=CARTESIAN_POINT('Ctrl Pts',(12.9750998048337,54.1496361301202,15.7785484496065));
#5245=CARTESIAN_POINT('Ctrl Pts',(3.91063405100273,53.8633787369153,20.0503401175446));
#5246=CARTESIAN_POINT('Ctrl Pts',(-6.09577171275476,53.5771213437104,19.4977183968944));
#5247=CARTESIAN_POINT('Ctrl Pts',(-14.6347965386317,53.2908639505056,14.2525369616721));
#5248=CARTESIAN_POINT('Ctrl Pts',(-19.6521252013387,53.0046065573007,5.57763254162236));
#5249=CARTESIAN_POINT('Ctrl Pts',(-19.9400098088463,52.7183491640959,-4.43964030615103));
#5250=CARTESIAN_POINT('Ctrl Pts',(-15.4293275720539,52.432091770891,-13.3884532914578));
#5251=CARTESIAN_POINT('Ctrl Pts',(-7.20550781106948,52.1458343776861,-19.1153213806834));
#5252=CARTESIAN_POINT('Ctrl Pts',(2.75232441408898,51.8595769844812,-20.2420215047524));
#5253=CARTESIAN_POINT('Ctrl Pts',(12.0478086851997,51.5733195912764,-16.4974282574968));
#5254=CARTESIAN_POINT('Ctrl Pts',(18.4439505479574,51.2870621980715,-8.78267942887381));
#5255=CARTESIAN_POINT('Ctrl Pts',(20.401505487785,51.0008048048667,1.04564439017211));
#5256=CARTESIAN_POINT('Ctrl Pts',(17.4493798771779,50.7145474116618,10.6223317120683));
#5257=CARTESIAN_POINT('Ctrl Pts',(10.298012318395,50.4282900184569,17.6427246297376));
#5258=CARTESIAN_POINT('Ctrl Pts',(0.668398903120931,50.1420326252521,20.4173464106668));
#5259=CARTESIAN_POINT('Ctrl Pts',(-9.12206648239754,49.8557752320472,18.2784762244733));
#5260=CARTESIAN_POINT('Ctrl Pts',(-16.7172809522183,49.5695178388423,11.7408393464271));
#5261=CARTESIAN_POINT('Ctrl Pts',(-20.2894346900898,49.2832604456375,2.37773641541062));
#5262=CARTESIAN_POINT('Ctrl Pts',(-18.9788788870531,48.9970030524326,-7.55757546283069));
#5263=CARTESIAN_POINT('Ctrl Pts',(-13.1010024648366,48.7107456592278,-15.6741355444392));
#5264=CARTESIAN_POINT('Ctrl Pts',(-4.070332935494,48.4244882660229,-20.0186707957866));
#5265=CARTESIAN_POINT('Ctrl Pts',(5.93987367075858,48.1382308728181,-19.5456565873916));
#5266=CARTESIAN_POINT('Ctrl Pts',(14.5206329619597,47.8519734796132,-14.368925117269));
#5267=CARTESIAN_POINT('Ctrl Pts',(19.606961068963,47.5657160864083,-5.73427138265408));
#5268=CARTESIAN_POINT('Ctrl Pts',(19.9748188187978,47.2794586932035,4.28035089713567));
#5269=CARTESIAN_POINT('Ctrl Pts',(15.5356802091074,46.9932012999986,13.2648946881484));
#5270=CARTESIAN_POINT('Ctrl Pts',(7.35783643827567,46.7069439067937,19.0572042439321));
#5271=CARTESIAN_POINT('Ctrl Pts',(-2.59069137699606,46.4206865135889,20.2633439697462));
#5272=CARTESIAN_POINT('Ctrl Pts',(-11.915762021975,46.134429120384,16.5930529464284));
#5273=CARTESIAN_POINT('Ctrl Pts',(-18.3732710043605,45.8481717271792,8.92959703724159));
#5274=CARTESIAN_POINT('Ctrl Pts',(-20.4092006155558,45.5619143339743,-0.882791527622558));
#5275=CARTESIAN_POINT('Ctrl Pts',(-17.5335986653375,45.2756569407694,-10.4827338271133));
#5276=CARTESIAN_POINT('Ctrl Pts',(-10.4384868552237,44.9893995475646,-17.559976731777));
#5277=CARTESIAN_POINT('Ctrl Pts',(-0.831323808583485,44.7031421543597,-20.4113618206262));
#5278=CARTESIAN_POINT('Ctrl Pts',(8.97589965201017,44.4168847611548,-18.350695247981));
#5279=CARTESIAN_POINT('Ctrl Pts',(16.6230476023797,44.13062736795,-11.8738822234453));
#5280=CARTESIAN_POINT('Ctrl Pts',(20.2698123685242,43.8443699747451,-2.53958602769265));
#5281=CARTESIAN_POINT('Ctrl Pts',(19.0385897471557,43.5581125815403,7.40586869224184));
#5282=CARTESIAN_POINT('Ctrl Pts',(13.2256769268747,43.2718551883354,15.569080270625));
#5283=CARTESIAN_POINT('Ctrl Pts',(4.22996773592773,42.9855977951305,19.9855488691264));
#5284=CARTESIAN_POINT('Ctrl Pts',(-5.78369509417002,42.6993404019257,19.5924388911872));
#5285=CARTESIAN_POINT('Ctrl Pts',(-14.4054954240311,42.4130830087208,14.4843533592442));
#5286=CARTESIAN_POINT('Ctrl Pts',(-19.5605727417728,42.126825615516,5.89056743115988));
#5287=CARTESIAN_POINT('Ctrl Pts',(-20.0083431840418,41.8405682223111,-4.12080012580584));
#5288=CARTESIAN_POINT('Ctrl Pts',(-15.6410495338402,41.5543108291062,-13.140485536204));
#5289=CARTESIAN_POINT('Ctrl Pts',(-7.50969329803673,41.2680534359013,-18.9978761238368));
#5290=CARTESIAN_POINT('Ctrl Pts',(2.42889176287495,40.9817960426965,-20.2833743605813));
#5291=CARTESIAN_POINT('Ctrl Pts',(11.7829571859348,40.6955386494916,-16.6876214782579));
#5292=CARTESIAN_POINT('Ctrl Pts',(18.3014208039293,40.4092812562868,-9.07594552676596));
#5293=CARTESIAN_POINT('Ctrl Pts',(20.4155960036494,40.1230238630819,0.719882256253895));
#5294=CARTESIAN_POINT('Ctrl Pts',(17.6167005738301,39.8367664698771,10.3424683484829));
#5295=CARTESIAN_POINT('Ctrl Pts',(10.578296575951,39.5505090766722,17.4761103280605));
#5296=CARTESIAN_POINT('Ctrl Pts',(0.994195738873623,39.2642516834673,20.4040771778391));
#5297=CARTESIAN_POINT('Ctrl Pts',(-8.82916110063272,38.9779942902625,18.4217454360012));
#5298=CARTESIAN_POINT('Ctrl Pts',(-16.5277554750095,38.6917368970576,12.0061688144023));
#5299=CARTESIAN_POINT('Ctrl Pts',(-20.2488989842305,38.4054795038528,2.70127388156862));
#5300=CARTESIAN_POINT('Ctrl Pts',(-19.0970879698103,38.1192221106478,-7.25369021320675));
#5301=CARTESIAN_POINT('Ctrl Pts',(-13.3495089963898,37.832964717443,-15.4630333442186));
#5302=CARTESIAN_POINT('Ctrl Pts',(-4.38933311268913,37.5467073242381,-19.9511539894729));
#5303=CARTESIAN_POINT('Ctrl Pts',(5.62714812935582,37.2604499310333,-19.6379732771709));
#5304=CARTESIAN_POINT('Ctrl Pts',(14.2894403531082,36.9741925378284,-14.598859044082));
#5305=CARTESIAN_POINT('Ctrl Pts',(19.512938515618,36.6879351446235,-6.04648827697771));
#5306=CARTESIAN_POINT('Ctrl Pts',(20.0405931700484,36.4016777514187,3.96098686433946));
#5307=CARTESIAN_POINT('Ctrl Pts',(15.7454225689498,36.1154203582138,13.0152394597937));
#5308=CARTESIAN_POINT('Ctrl Pts',(7.66107194303644,35.829162965009,18.937337874762));
#5309=CARTESIAN_POINT('Ctrl Pts',(-2.26693765382205,35.5429055718041,20.3021129942798));
#5310=CARTESIAN_POINT('Ctrl Pts',(-11.6494014308144,35.2566481785992,16.781126781882));
#5311=CARTESIAN_POINT('Ctrl Pts',(-18.2284057518238,34.9703907853944,9.22171659580266));
#5312=CARTESIAN_POINT('Ctrl Pts',(-20.4206893856,34.6841333921895,-0.556928447910499));
#5313=CARTESIAN_POINT('Ctrl Pts',(-17.6986837170356,34.3978759989846,-10.2015415005054));
#5314=CARTESIAN_POINT('Ctrl Pts',(-10.7174259373256,34.1116186057798,-17.3911360221588));
#5315=CARTESIAN_POINT('Ctrl Pts',(-1.15701746684761,33.8253612125749,-20.3954825342843));
#5316=CARTESIAN_POINT('Ctrl Pts',(8.6818863213883,33.5391038193701,-18.4916429665119));
#5317=CARTESIAN_POINT('Ctrl Pts',(16.4313585810362,33.2528464261652,-12.1376494739461));
#5318=CARTESIAN_POINT('Ctrl Pts',(20.2267995627571,32.9665890329603,-2.8628717936124));
#5319=CARTESIAN_POINT('Ctrl Pts',(19.1541630647916,32.6803316397554,7.101213614408));
#5320=CARTESIAN_POINT('Ctrl Pts',(13.4729057438463,32.3940742465506,15.3556705141589));
#5321=CARTESIAN_POINT('Ctrl Pts',(4.54755400228875,32.1078168533457,19.9162012301402));
#5322=CARTESIAN_POINT('Ctrl Pts',(-2.12943310431676,31.9169785912092,19.7586443984892));
#5323=CARTESIAN_POINT('Ctrl Pts',(-5.25039790755787,31.8215594601409,18.8912420859273));
#5324=CARTESIAN_POINT('Ctrl Pts',(19.4891569929248,54.7244434698974,-2.1264188819145));
#5325=CARTESIAN_POINT('Ctrl Pts',(19.8404559422262,54.6290243388291,1.09332320776234));
#5326=CARTESIAN_POINT('Ctrl Pts',(18.9164202351586,54.4381860766925,7.70709343019511));
#5327=CARTESIAN_POINT('Ctrl Pts',(12.9734658962871,54.1519286834877,15.7765608474946));
#5328=CARTESIAN_POINT('Ctrl Pts',(3.91014161352722,53.8656712902828,20.0478156190887));
#5329=CARTESIAN_POINT('Ctrl Pts',(-6.09500410711914,53.5794138970779,19.4952629748948));
#5330=CARTESIAN_POINT('Ctrl Pts',(-14.6329536490035,53.2931565038731,14.250742296303));
#5331=CARTESIAN_POINT('Ctrl Pts',(-19.6496505079137,53.0068991106682,5.57693013492155));
#5332=CARTESIAN_POINT('Ctrl Pts',(-19.9374988617836,52.7206417174634,-4.43908122263271));
#5333=CARTESIAN_POINT('Ctrl Pts',(-15.4273846337018,52.4343843242585,-13.3867673608494));
#5334=CARTESIAN_POINT('Ctrl Pts',(-7.20460045708284,52.1481269310536,-19.1129142776718));
#5335=CARTESIAN_POINT('Ctrl Pts',(2.75197782746062,51.8618695378487,-20.2394725301833));
#5336=CARTESIAN_POINT('Ctrl Pts',(12.0462915644812,51.5756121446439,-16.4953508168554));
#5337=CARTESIAN_POINT('Ctrl Pts',(18.4416279927814,51.289354751439,-8.78157347033156));
#5338=CARTESIAN_POINT('Ctrl Pts',(20.3989364274587,51.0030973582342,1.0455127177103));
#5339=CARTESIAN_POINT('Ctrl Pts',(17.4471825633646,50.7168399650293,10.6209940943791));
#5340=CARTESIAN_POINT('Ctrl Pts',(10.2967155408141,50.4305825718244,17.6405029690713));
#5341=CARTESIAN_POINT('Ctrl Pts',(0.668314734963058,50.1443251786196,20.4147753555185));
#5342=CARTESIAN_POINT('Ctrl Pts',(-9.12091778583661,49.8580677854147,18.2761745066984));
#5343=CARTESIAN_POINT('Ctrl Pts',(-16.7151758279943,49.5718103922098,11.7393608807856));
#5344=CARTESIAN_POINT('Ctrl Pts',(-20.2868797422733,49.285552999005,2.37743699886982));
#5345=CARTESIAN_POINT('Ctrl Pts',(-18.976488971025,48.9992956058001,-7.55662377486285));
#5346=CARTESIAN_POINT('Ctrl Pts',(-13.099352720615,48.7130382125953,-15.6721617783377));
#5347=CARTESIAN_POINT('Ctrl Pts',(-4.06982037866806,48.4267808193904,-20.0161499439244));
#5348=CARTESIAN_POINT('Ctrl Pts',(5.93912569194617,48.1405234261856,-19.5431952998601));
#5349=CARTESIAN_POINT('Ctrl Pts',(14.5188044507151,47.8542660329807,-14.3671157098405));
#5350=CARTESIAN_POINT('Ctrl Pts',(19.6044920616628,47.5680086397758,-5.73354929431732));
#5351=CARTESIAN_POINT('Ctrl Pts',(19.9723034889967,47.281751246571,4.27981189379005));
#5352=CARTESIAN_POINT('Ctrl Pts',(15.5337238780006,46.9954938533661,13.2632243057925));
#5353=CARTESIAN_POINT('Ctrl Pts',(7.35690990244912,46.7092364601612,19.0548044647804));
#5354=CARTESIAN_POINT('Ctrl Pts',(-2.59036514408827,46.4229790669564,20.2607923074049));
#5355=CARTESIAN_POINT('Ctrl Pts',(-11.9142615292001,46.1367216737515,16.5909634656204));
#5356=CARTESIAN_POINT('Ctrl Pts',(-18.3709573495274,45.8504642805467,8.92847257740328));
#5357=CARTESIAN_POINT('Ctrl Pts',(-20.4066305862109,45.5642068873418,-0.882680362066682));
#5358=CARTESIAN_POINT('Ctrl Pts',(-17.5313907462748,45.2779494941369,-10.4814137884671));
#5359=CARTESIAN_POINT('Ctrl Pts',(-10.437172388379,44.9916921009321,-17.5577654910554));
#5360=CARTESIAN_POINT('Ctrl Pts',(-0.831219124102038,44.7054347077272,-20.4087915191314));
#5361=CARTESIAN_POINT('Ctrl Pts',(8.97476936151339,44.4191773145224,-18.3483844360009));
#5362=CARTESIAN_POINT('Ctrl Pts',(16.6209543444934,44.1329199213175,-11.8723870043857));
#5363=CARTESIAN_POINT('Ctrl Pts',(20.2672598916495,43.8466625281126,-2.53926623022787));
#5364=CARTESIAN_POINT('Ctrl Pts',(19.0361923120353,43.5604051349078,7.40493610795193));
#5365=CARTESIAN_POINT('Ctrl Pts',(13.2240114830169,43.2741477417029,15.5671197336142));
#5366=CARTESIAN_POINT('Ctrl Pts',(4.22943507708361,42.987890348498,19.9830321881434));
#5367=CARTESIAN_POINT('Ctrl Pts',(-5.78296678215064,42.7016329552932,19.5899717125928));
#5368=CARTESIAN_POINT('Ctrl Pts',(-14.4036814114852,42.4153755620883,14.4825294165099));
#5369=CARTESIAN_POINT('Ctrl Pts',(-19.5581095759244,42.1291181688835,5.88982566123751));
#5370=CARTESIAN_POINT('Ctrl Pts',(-20.0058236326838,41.8428607756786,-4.12028121389707));
#5371=CARTESIAN_POINT('Ctrl Pts',(-15.6390799340972,41.5566033824737,-13.1388308200752));
#5372=CARTESIAN_POINT('Ctrl Pts',(-7.50874763962948,41.2703459892688,-18.9954838155809));
#5373=CARTESIAN_POINT('Ctrl Pts',(2.42858590458957,40.984088596064,-20.2808201759122));
#5374=CARTESIAN_POINT('Ctrl Pts',(11.7814734166139,40.6978312028591,-16.685520088904));
#5375=CARTESIAN_POINT('Ctrl Pts',(18.2991161968354,40.4115738096543,-9.07480263798868));
#5376=CARTESIAN_POINT('Ctrl Pts',(20.413025168965,40.1253164164494,0.71979160505406));
#5377=CARTESIAN_POINT('Ctrl Pts',(17.6144821901566,39.8390590232446,10.3411659727723));
#5378=CARTESIAN_POINT('Ctrl Pts',(10.5769645035621,39.5528016300397,17.4739096482189));
#5379=CARTESIAN_POINT('Ctrl Pts',(0.994070544738266,39.2665442368348,20.4015077936632));
#5380=CARTESIAN_POINT('Ctrl Pts',(-8.82804928819338,38.98028684363,18.4194256770235));
#5381=CARTESIAN_POINT('Ctrl Pts',(-16.5256742167881,38.6940294504251,12.0046569371488));
#5382=CARTESIAN_POINT('Ctrl Pts',(-20.2463491408741,38.4077720572203,2.70093372355491));
#5383=CARTESIAN_POINT('Ctrl Pts',(-19.0946831682996,38.1215146640153,-7.25277679199759));
#5384=CARTESIAN_POINT('Ctrl Pts',(-13.3478279589727,37.8352572708105,-15.4610861611707));
#5385=CARTESIAN_POINT('Ctrl Pts',(-4.38878038575677,37.5489998776056,-19.9486416396669));
#5386=CARTESIAN_POINT('Ctrl Pts',(5.62643953052426,37.2627424844008,-19.6355003646561));
#5387=CARTESIAN_POINT('Ctrl Pts',(14.2876409547905,36.9764850911959,-14.5970206822172));
#5388=CARTESIAN_POINT('Ctrl Pts',(19.5104813481329,36.690227697991,-6.04572687271288));
#5389=CARTESIAN_POINT('Ctrl Pts',(20.0380695575666,36.4039703047862,3.9604880769133));
#5390=CARTESIAN_POINT('Ctrl Pts',(15.7434398261144,36.1177129115813,13.0136005152982));
#5391=CARTESIAN_POINT('Ctrl Pts',(7.66010722209662,35.8314555183765,18.9349531897545));
#5392=CARTESIAN_POINT('Ctrl Pts',(-2.26665218927312,35.5451981251716,20.2995564500129));
#5393=CARTESIAN_POINT('Ctrl Pts',(-11.6479344801856,35.2589407319667,16.7790136177391));
#5394=CARTESIAN_POINT('Ctrl Pts',(-18.2261103378014,34.9726833387619,9.2205553510574));
#5395=CARTESIAN_POINT('Ctrl Pts',(-20.4181179122233,34.686425945557,-0.556858317191475));
#5396=CARTESIAN_POINT('Ctrl Pts',(-17.6964550042702,34.4001685523521,-10.2002568699848));
#5397=CARTESIAN_POINT('Ctrl Pts',(-10.7160763557452,34.1139111591473,-17.3889460447585));
#5398=CARTESIAN_POINT('Ctrl Pts',(-1.15687174811203,33.8276537659424,-20.3929142283091));
#5399=CARTESIAN_POINT('Ctrl Pts',(8.68079301217168,33.5413963727376,-18.4893144138117));
#5400=CARTESIAN_POINT('Ctrl Pts',(16.4292895459668,33.2551389795327,-12.1361210237995));
#5401=CARTESIAN_POINT('Ctrl Pts',(20.2242523341868,32.9688815863278,-2.86251131862187));
#5402=CARTESIAN_POINT('Ctrl Pts',(19.1517514114745,32.6826241931229,7.10031945815812));
#5403=CARTESIAN_POINT('Ctrl Pts',(13.4712084919399,32.3963667999181,15.3537367211865));
#5404=CARTESIAN_POINT('Ctrl Pts',(4.5469827934743,32.1101094067132,19.9136935582208));
#5405=CARTESIAN_POINT('Ctrl Pts',(-2.12916732578234,31.9192711445767,19.7561558540843));
#5406=CARTESIAN_POINT('Ctrl Pts',(-5.24973680839221,31.8238520135084,18.8888634120437));
#5407=CARTESIAN_POINT('Ctrl Pts',(19.4867027240924,54.7267360232649,-2.12615110206191));
#5408=CARTESIAN_POINT('Ctrl Pts',(19.8379571700673,54.6313168921966,1.09318310357887));
#5409=CARTESIAN_POINT('Ctrl Pts',(18.9140379238883,54.44047863006,7.70612425994348));
#5410=CARTESIAN_POINT('Ctrl Pts',(12.9718319877405,54.1542212368552,15.7745732453828));
#5411=CARTESIAN_POINT('Ctrl Pts',(3.90964917605172,53.8679638436503,20.0452911206329));
#5412=CARTESIAN_POINT('Ctrl Pts',(-6.09423650148351,53.5817064504454,19.4928075528951));
#5413=CARTESIAN_POINT('Ctrl Pts',(-14.6311107593753,53.2954490572406,14.248947630934));
#5414=CARTESIAN_POINT('Ctrl Pts',(-19.6471758144887,53.0091916640357,5.57622772822074));
#5415=CARTESIAN_POINT('Ctrl Pts',(-19.9349879147208,52.7229342708309,-4.4385221391144));
#5416=CARTESIAN_POINT('Ctrl Pts',(-15.4254416953498,52.436676877626,-13.3850814302411));
#5417=CARTESIAN_POINT('Ctrl Pts',(-7.2036931030962,52.1504194844211,-19.1105071746602));
#5418=CARTESIAN_POINT('Ctrl Pts',(2.75163124083226,51.8641620912162,-20.2369235556142));
#5419=CARTESIAN_POINT('Ctrl Pts',(12.0447744437628,51.5779046980115,-16.4932733762141));
#5420=CARTESIAN_POINT('Ctrl Pts',(18.4393054376054,51.2916473048065,-8.78046751178931));
#5421=CARTESIAN_POINT('Ctrl Pts',(20.3963673671325,51.0053899116017,1.04538104524849));
#5422=CARTESIAN_POINT('Ctrl Pts',(17.4449852495513,50.7191325183968,10.6196564766899));
#5423=CARTESIAN_POINT('Ctrl Pts',(10.2954187632331,50.4328751251919,17.638281308405));
#5424=CARTESIAN_POINT('Ctrl Pts',(0.668230566805185,50.1466177319871,20.4122043003701));
#5425=CARTESIAN_POINT('Ctrl Pts',(-9.11976908927569,49.8603603387822,18.2738727889235));
#5426=CARTESIAN_POINT('Ctrl Pts',(-16.7130707037703,49.5741029455773,11.7378824151441));
#5427=CARTESIAN_POINT('Ctrl Pts',(-20.2843247944569,49.2878455523725,2.37713758232903));
#5428=CARTESIAN_POINT('Ctrl Pts',(-18.9740990549969,49.0015881591676,-7.55567208689501));
#5429=CARTESIAN_POINT('Ctrl Pts',(-13.0977029763934,48.7153307659628,-15.6701880122362));
#5430=CARTESIAN_POINT('Ctrl Pts',(-4.06930782184213,48.429073372758,-20.0136290920622));
#5431=CARTESIAN_POINT('Ctrl Pts',(5.93837771313375,48.1428159795531,-19.5407340123286));
#5432=CARTESIAN_POINT('Ctrl Pts',(14.5169759394705,47.8565585863482,-14.3653063024121));
#5433=CARTESIAN_POINT('Ctrl Pts',(19.6020230543625,47.5703011931433,-5.73282720598057));
#5434=CARTESIAN_POINT('Ctrl Pts',(19.9697881591957,47.2840437999385,4.27927289044443));
#5435=CARTESIAN_POINT('Ctrl Pts',(15.5317675468937,46.9977864067336,13.2615539234367));
#5436=CARTESIAN_POINT('Ctrl Pts',(7.35598336662257,46.7115290135287,19.0524046856288));
#5437=CARTESIAN_POINT('Ctrl Pts',(-2.59003891118047,46.4252716203239,20.2582406450635));
#5438=CARTESIAN_POINT('Ctrl Pts',(-11.9127610364253,46.139014227119,16.5888739848123));
#5439=CARTESIAN_POINT('Ctrl Pts',(-18.3686436946943,45.8527568339142,8.92734811756499));
#5440=CARTESIAN_POINT('Ctrl Pts',(-20.404060556866,45.5664994407093,-0.882569196510804));
#5441=CARTESIAN_POINT('Ctrl Pts',(-17.5291828272122,45.2802420475044,-10.4800937498209));
#5442=CARTESIAN_POINT('Ctrl Pts',(-10.4358579215344,44.9939846542997,-17.5555542503337));
#5443=CARTESIAN_POINT('Ctrl Pts',(-0.83111443962059,44.7077272610947,-20.4062212176367));
#5444=CARTESIAN_POINT('Ctrl Pts',(8.9736390710166,44.4214698678898,-18.3460736240208));
#5445=CARTESIAN_POINT('Ctrl Pts',(16.6188610866072,44.135212474685,-11.870891785326));
#5446=CARTESIAN_POINT('Ctrl Pts',(20.2647074147747,43.8489550814801,-2.53894643276308));
#5447=CARTESIAN_POINT('Ctrl Pts',(19.0337948769148,43.5626976882753,7.40400352366201));
#5448=CARTESIAN_POINT('Ctrl Pts',(13.222346039159,43.2764402950704,15.5651591966033));
#5449=CARTESIAN_POINT('Ctrl Pts',(4.22890241823948,42.9901829018655,19.9805155071603));
#5450=CARTESIAN_POINT('Ctrl Pts',(-5.78223847013127,42.7039255086607,19.5875045339983));
#5451=CARTESIAN_POINT('Ctrl Pts',(-14.4018673989393,42.4176681154558,14.4807054737756));
#5452=CARTESIAN_POINT('Ctrl Pts',(-19.555646410076,42.131410722251,5.88908389131514));
#5453=CARTESIAN_POINT('Ctrl Pts',(-20.0033040813258,41.8451533290461,-4.11976230198829));
#5454=CARTESIAN_POINT('Ctrl Pts',(-15.6371103343542,41.5588959358412,-13.1371761039464));
#5455=CARTESIAN_POINT('Ctrl Pts',(-7.50780198122223,41.2726385426363,-18.993091507325));
#5456=CARTESIAN_POINT('Ctrl Pts',(2.42828004630419,40.9863811494315,-20.2782659912431));
#5457=CARTESIAN_POINT('Ctrl Pts',(11.7799896472929,40.7001237562266,-16.6834186995501));
#5458=CARTESIAN_POINT('Ctrl Pts',(18.2968115897414,40.4138663630218,-9.07365974921141));
#5459=CARTESIAN_POINT('Ctrl Pts',(20.4104543342806,40.1276089698169,0.719700953854232));
#5460=CARTESIAN_POINT('Ctrl Pts',(17.612263806483,39.8413515766121,10.3398635970617));
#5461=CARTESIAN_POINT('Ctrl Pts',(10.5756324311732,39.5550941834072,17.4717089683773));
#5462=CARTESIAN_POINT('Ctrl Pts',(0.993945350602907,39.2688367902023,20.3989384094874));
#5463=CARTESIAN_POINT('Ctrl Pts',(-8.82693747575403,38.9825793969975,18.4171059180458));
#5464=CARTESIAN_POINT('Ctrl Pts',(-16.5235929585668,38.6963220037926,12.0031450598952));
#5465=CARTESIAN_POINT('Ctrl Pts',(-20.2437992975177,38.4100646105878,2.70059356554118));
#5466=CARTESIAN_POINT('Ctrl Pts',(-19.092278366789,38.1238072173828,-7.25186337078843));
#5467=CARTESIAN_POINT('Ctrl Pts',(-13.3461469215555,37.837549824178,-15.4591389781227));
#5468=CARTESIAN_POINT('Ctrl Pts',(-4.3882276588244,37.5512924309731,-19.9461292898609));
#5469=CARTESIAN_POINT('Ctrl Pts',(5.6257309316927,37.2650350377683,-19.6330274521414));
#5470=CARTESIAN_POINT('Ctrl Pts',(14.2858415564729,36.9787776445634,-14.5951823203523));
#5471=CARTESIAN_POINT('Ctrl Pts',(19.5080241806478,36.6925202513585,-6.04496546844805));
#5472=CARTESIAN_POINT('Ctrl Pts',(20.0355459450848,36.4062628581537,3.95998928948713));
#5473=CARTESIAN_POINT('Ctrl Pts',(15.7414570832789,36.1200054649488,13.0119615708027));
#5474=CARTESIAN_POINT('Ctrl Pts',(7.6591425011568,35.833748071744,18.932568504747));
#5475=CARTESIAN_POINT('Ctrl Pts',(-2.2663667247242,35.5474906785391,20.296999905746));
#5476=CARTESIAN_POINT('Ctrl Pts',(-11.6464675295567,35.2612332853342,16.7769004535961));
#5477=CARTESIAN_POINT('Ctrl Pts',(-18.223814923779,34.9749758921294,9.21939410631215));
#5478=CARTESIAN_POINT('Ctrl Pts',(-20.4155464388465,34.6887184989245,-0.556788186472455));
#5479=CARTESIAN_POINT('Ctrl Pts',(-17.6942262915047,34.4024611057196,-10.1989722394641));
#5480=CARTESIAN_POINT('Ctrl Pts',(-10.7147267741649,34.1162037125148,-17.3867560673581));
#5481=CARTESIAN_POINT('Ctrl Pts',(-1.15672602937646,33.8299463193099,-20.3903459223338));
#5482=CARTESIAN_POINT('Ctrl Pts',(8.67969970295505,33.5436889261051,-18.4869858611114));
#5483=CARTESIAN_POINT('Ctrl Pts',(16.4272205108975,33.2574315329002,-12.134592573653));
#5484=CARTESIAN_POINT('Ctrl Pts',(20.2217051056165,32.9711741396953,-2.86215084363134));
#5485=CARTESIAN_POINT('Ctrl Pts',(19.1493397581574,32.6849167464904,7.09942530190823));
#5486=CARTESIAN_POINT('Ctrl Pts',(13.4695112400335,32.3986593532856,15.3518029282142));
#5487=CARTESIAN_POINT('Ctrl Pts',(4.54641158465985,32.1124019600807,19.9111858863013));
#5488=CARTESIAN_POINT('Ctrl Pts',(-2.12890154724792,31.9215636979442,19.7536673096795));
#5489=CARTESIAN_POINT('Ctrl Pts',(-5.24907570922655,31.8261445668759,18.8864847381601));
#5490=CARTESIAN_POINT('Ctrl Pts',(19.4842484552599,54.7290285766324,-2.12588332220932));
#5491=CARTESIAN_POINT('Ctrl Pts',(19.8354583979083,54.6336094455641,1.09304299939541));
#5492=CARTESIAN_POINT('Ctrl Pts',(18.911655612618,54.4427711834275,7.70515508969184));
#5493=CARTESIAN_POINT('Ctrl Pts',(12.9701980791939,54.1565137902227,15.7725856432709));
#5494=CARTESIAN_POINT('Ctrl Pts',(3.90915673857621,53.8702563970178,20.042766622177));
#5495=CARTESIAN_POINT('Ctrl Pts',(-6.09346889584789,53.5839990038129,19.4903521308955));
#5496=CARTESIAN_POINT('Ctrl Pts',(-14.6292678697472,53.2977416106081,14.2471529655649));
#5497=CARTESIAN_POINT('Ctrl Pts',(-19.6447011210637,53.0114842174032,5.57552532151993));
#5498=CARTESIAN_POINT('Ctrl Pts',(-19.932476967658,52.7252268241984,-4.43796305559608));
#5499=CARTESIAN_POINT('Ctrl Pts',(-15.4234987569977,52.4389694309935,-13.3833954996328));
#5500=CARTESIAN_POINT('Ctrl Pts',(-7.20278574910955,52.1527120377887,-19.1081000716486));
#5501=CARTESIAN_POINT('Ctrl Pts',(2.7512846542039,51.8664546445838,-20.2343745810451));
#5502=CARTESIAN_POINT('Ctrl Pts',(12.0432573230443,51.5801972513789,-16.4911959355728));
#5503=CARTESIAN_POINT('Ctrl Pts',(18.4369828824295,51.293939858174,-8.77936155324705));
#5504=CARTESIAN_POINT('Ctrl Pts',(20.3937983068062,51.0076824649692,1.04524937278667));
#5505=CARTESIAN_POINT('Ctrl Pts',(17.442787935738,50.7214250717643,10.6183188590008));
#5506=CARTESIAN_POINT('Ctrl Pts',(10.2941219856521,50.4351676785594,17.6360596477387));
#5507=CARTESIAN_POINT('Ctrl Pts',(0.668146398647312,50.1489102853546,20.4096332452217));
#5508=CARTESIAN_POINT('Ctrl Pts',(-9.11862039271476,49.8626528921497,18.2715710711487));
#5509=CARTESIAN_POINT('Ctrl Pts',(-16.7109655795463,49.5763954989448,11.7364039495027));
#5510=CARTESIAN_POINT('Ctrl Pts',(-20.2817698466404,49.29013810574,2.37683816578823));
#5511=CARTESIAN_POINT('Ctrl Pts',(-18.9717091389687,49.0038807125351,-7.55472039892717));
#5512=CARTESIAN_POINT('Ctrl Pts',(-13.0960532321718,48.7176233193303,-15.6682142461347));
#5513=CARTESIAN_POINT('Ctrl Pts',(-4.06879526501619,48.4313659261255,-20.0111082402));
#5514=CARTESIAN_POINT('Ctrl Pts',(5.93762973432133,48.1451085329206,-19.5382727247972));
#5515=CARTESIAN_POINT('Ctrl Pts',(14.5151474282259,47.8588511397157,-14.3634968949836));
#5516=CARTESIAN_POINT('Ctrl Pts',(19.5995540470623,47.5725937465108,-5.73210511764381));
#5517=CARTESIAN_POINT('Ctrl Pts',(19.9672728293946,47.286336353306,4.27873388709882));
#5518=CARTESIAN_POINT('Ctrl Pts',(15.5298112157868,47.0000789601011,13.2598835410808));
#5519=CARTESIAN_POINT('Ctrl Pts',(7.35505683079602,46.7138215668962,19.0500049064771));
#5520=CARTESIAN_POINT('Ctrl Pts',(-2.58971267827268,46.4275641736914,20.2556889827221));
#5521=CARTESIAN_POINT('Ctrl Pts',(-11.9112605436505,46.1413067804865,16.5867845040042));
#5522=CARTESIAN_POINT('Ctrl Pts',(-18.3663300398612,45.8550493872817,8.92622365772668));
#5523=CARTESIAN_POINT('Ctrl Pts',(-20.401490527521,45.5687919940768,-0.882458030954929));
#5524=CARTESIAN_POINT('Ctrl Pts',(-17.5269749081496,45.2825346008719,-10.4787737111747));
#5525=CARTESIAN_POINT('Ctrl Pts',(-10.4345434546898,44.9962772076671,-17.5533430096121));
#5526=CARTESIAN_POINT('Ctrl Pts',(-0.831009755139143,44.7100198144622,-20.4036509161419));
#5527=CARTESIAN_POINT('Ctrl Pts',(8.97250878051982,44.4237624212574,-18.3437628120407));
#5528=CARTESIAN_POINT('Ctrl Pts',(16.616767828721,44.1375050280525,-11.8693965662664));
#5529=CARTESIAN_POINT('Ctrl Pts',(20.2621549379,43.8512476348476,-2.5386266352983));
#5530=CARTESIAN_POINT('Ctrl Pts',(19.0313974417944,43.5649902416428,7.40307093937211));
#5531=CARTESIAN_POINT('Ctrl Pts',(13.2206805953012,43.2787328484379,15.5631986595924));
#5532=CARTESIAN_POINT('Ctrl Pts',(4.22836975939536,42.992475455233,19.9779988261773));
#5533=CARTESIAN_POINT('Ctrl Pts',(-5.7815101581119,42.7062180620282,19.5850373554038));
#5534=CARTESIAN_POINT('Ctrl Pts',(-14.4000533863935,42.4199606688233,14.4788815310413));
#5535=CARTESIAN_POINT('Ctrl Pts',(-19.5531832442276,42.1337032756185,5.88834212139276));
#5536=CARTESIAN_POINT('Ctrl Pts',(-20.0007845299679,41.8474458824136,-4.11924339007953));
#5537=CARTESIAN_POINT('Ctrl Pts',(-15.6351407346112,41.5611884892087,-13.1355213878175));
#5538=CARTESIAN_POINT('Ctrl Pts',(-7.50685632281498,41.2749310960039,-18.990699199069));
#5539=CARTESIAN_POINT('Ctrl Pts',(2.42797418801882,40.988673702799,-20.275711806574));
#5540=CARTESIAN_POINT('Ctrl Pts',(11.778505877972,40.7024163095941,-16.6813173101961));
#5541=CARTESIAN_POINT('Ctrl Pts',(18.2945069826475,40.4161589163894,-9.07251686043413));
#5542=CARTESIAN_POINT('Ctrl Pts',(20.4078834995962,40.1299015231844,0.719610302654397));
#5543=CARTESIAN_POINT('Ctrl Pts',(17.6100454228095,39.8436441299796,10.3385612213511));
#5544=CARTESIAN_POINT('Ctrl Pts',(10.5743003587843,39.5573867367747,17.4695082885356));
#5545=CARTESIAN_POINT('Ctrl Pts',(0.993820156467551,39.2711293435698,20.3963690253115));
#5546=CARTESIAN_POINT('Ctrl Pts',(-8.82582566331469,38.984871950365,18.4147861590682));
#5547=CARTESIAN_POINT('Ctrl Pts',(-16.5215117003454,38.6986145571601,12.0016331826417));
#5548=CARTESIAN_POINT('Ctrl Pts',(-20.2412494541613,38.4123571639553,2.70025340752747));
#5549=CARTESIAN_POINT('Ctrl Pts',(-19.0898735652784,38.1260997707503,-7.25094994957927));
#5550=CARTESIAN_POINT('Ctrl Pts',(-13.3444658841383,37.8398423775456,-15.4571917950747));
#5551=CARTESIAN_POINT('Ctrl Pts',(-4.38767493189203,37.5535849843406,-19.9436169400549));
#5552=CARTESIAN_POINT('Ctrl Pts',(5.62502233286113,37.2673275911359,-19.6305545396266));
#5553=CARTESIAN_POINT('Ctrl Pts',(14.2840421581553,36.9810701979309,-14.5933439584875));
#5554=CARTESIAN_POINT('Ctrl Pts',(19.5055670131628,36.694812804726,-6.04420406418323));
#5555=CARTESIAN_POINT('Ctrl Pts',(20.033022332603,36.4085554115212,3.95949050206097));
#5556=CARTESIAN_POINT('Ctrl Pts',(15.7394743404435,36.1222980183163,13.0103226263072));
#5557=CARTESIAN_POINT('Ctrl Pts',(7.65817778021698,35.8360406251115,18.9301838197395));
#5558=CARTESIAN_POINT('Ctrl Pts',(-2.26608126017527,35.5497832319066,20.2944433614791));
#5559=CARTESIAN_POINT('Ctrl Pts',(-11.6450005789278,35.2635258387017,16.7747872894531));
#5560=CARTESIAN_POINT('Ctrl Pts',(-18.2215195097566,34.9772684454969,9.2182328615669));
#5561=CARTESIAN_POINT('Ctrl Pts',(-20.4129749654698,34.691011052292,-0.556718055753438));
#5562=CARTESIAN_POINT('Ctrl Pts',(-17.6919975787392,34.4047536590871,-10.1976876089435));
#5563=CARTESIAN_POINT('Ctrl Pts',(-10.7133771925845,34.1184962658823,-17.3845660899578));
#5564=CARTESIAN_POINT('Ctrl Pts',(-1.15658031064088,33.8322388726774,-20.3877776163586));
#5565=CARTESIAN_POINT('Ctrl Pts',(8.67860639373843,33.5459814794727,-18.4846573084111));
#5566=CARTESIAN_POINT('Ctrl Pts',(16.4251514758282,33.2597240862677,-12.1330641235064));
#5567=CARTESIAN_POINT('Ctrl Pts',(20.2191578770462,32.9734666930628,-2.86179036864081));
#5568=CARTESIAN_POINT('Ctrl Pts',(19.1469281048403,32.6872092998579,7.09853114565834));
#5569=CARTESIAN_POINT('Ctrl Pts',(13.4678139881271,32.4009519066531,15.3498691352418));
#5570=CARTESIAN_POINT('Ctrl Pts',(4.5458403758454,32.1146945134482,19.9086782143819));
#5571=CARTESIAN_POINT('Ctrl Pts',(-2.12863576871351,31.9238562513117,19.7511787652746));
#5572=CARTESIAN_POINT('Ctrl Pts',(-5.24841461006088,31.8284371202434,18.8841060642764));
#5573=CARTESIAN_POINT('',(-20.0014410871962,33.799282366105,7.95694697950981E-7));
#5574=CARTESIAN_POINT('Ctrl Pts',(13.0541473989803,32.4812660976795,-15.150700312436));
#5575=CARTESIAN_POINT('Ctrl Pts',(11.6782793292132,32.5336861814849,-16.3349206788124));
#5576=CARTESIAN_POINT('Ctrl Pts',(7.34801626147459,32.6815184069316,-19.1537638991136));
#5577=CARTESIAN_POINT('Ctrl Pts',(-1.18019128651735,32.9247697634466,-20.8039821878071));
#5578=CARTESIAN_POINT('Ctrl Pts',(-10.9320844909879,33.2110271566515,-17.7394618353618));
#5579=CARTESIAN_POINT('Ctrl Pts',(-18.0531693809107,33.4972845498563,-10.4058674418677));
#5580=CARTESIAN_POINT('Ctrl Pts',(-19.955118437677,33.6933739321791,-3.666879749776));
#5581=CARTESIAN_POINT('Ctrl Pts',(-20.0016227038055,33.7940441834335,-0.181790467912338));
#5582=CARTESIAN_POINT('Ctrl Pts',(-20.001441087815,33.7992877568386,-6.41261752357646E-8));
#5583=CARTESIAN_POINT('',(-19.6078815593343,34.6994076761452,5.13015239962463E-6));
#5584=CARTESIAN_POINT('Origin',(-19.047847720219,33.9194467307556,-0.000118428288324892));
#5585=CARTESIAN_POINT('',(19.6068375605079,32.8853010365816,-2.73034067824491E-5));
#5586=CARTESIAN_POINT('Ctrl Pts',(-19.6085634762812,34.7000962844554,-3.18140314751401E-5));
#5587=CARTESIAN_POINT('Ctrl Pts',(-19.6087041709886,34.6947959782054,-0.178242276766283));
#5588=CARTESIAN_POINT('Ctrl Pts',(-19.6063678993507,34.6895063075549,-0.356448784327224));
#5589=CARTESIAN_POINT('Ctrl Pts',(-19.6015423272521,34.6842252445805,-0.534586172022903));
#5590=CARTESIAN_POINT('Ctrl Pts',(-19.5931934167167,34.675088271512,-0.842788615689659));
#5591=CARTESIAN_POINT('Ctrl Pts',(-19.5773925948486,34.6659773310494,-1.15078683276448));
#5592=CARTESIAN_POINT('Ctrl Pts',(-19.5542477090769,34.6568802428981,-1.45824466243117));
#5593=CARTESIAN_POINT('Ctrl Pts',(-19.5435083526843,34.6526591431375,-1.60090681427976));
#5594=CARTESIAN_POINT('Ctrl Pts',(-19.531187812989,34.6484410257439,-1.7434526556317));
#5595=CARTESIAN_POINT('Ctrl Pts',(-19.5172968679928,34.6442246739817,-1.88584878836262));
#5596=CARTESIAN_POINT('Ctrl Pts',(-19.496381824671,34.637876280853,-2.10024898113084));
#5597=CARTESIAN_POINT('Ctrl Pts',(-19.4719064601824,34.6315320048997,-2.3143107949851));
#5598=CARTESIAN_POINT('Ctrl Pts',(-19.443905897919,34.6251880922741,-2.5279262477394));
#5599=CARTESIAN_POINT('Ctrl Pts',(-19.418200466976,34.6193641732266,-2.72403221223706));
#5600=CARTESIAN_POINT('Ctrl Pts',(-19.3895247046673,34.6135404132888,-2.91975859549843));
#5601=CARTESIAN_POINT('Ctrl Pts',(-19.3579039615413,34.6077166021257,-3.11501585417116));
#5602=CARTESIAN_POINT('Ctrl Pts',(-19.3193265646897,34.6006115358869,-3.35323026696832));
#5603=CARTESIAN_POINT('Ctrl Pts',(-19.2763659021366,34.5935064118559,-3.59074627862892));
#5604=CARTESIAN_POINT('Ctrl Pts',(-19.2290670889543,34.5864007551516,-3.82740653885121));
#5605=CARTESIAN_POINT('Ctrl Pts',(-19.228419959319,34.5863035374685,-3.83064446085366));
#5606=CARTESIAN_POINT('Ctrl Pts',(-19.2272981374701,34.5861351555223,-3.83625237443049));
#5607=CARTESIAN_POINT('Ctrl Pts',(-19.2260292493238,34.5859452752694,-3.84257550944555));
#5608=CARTESIAN_POINT('Ctrl Pts',(-19.2234914730313,34.5855655147634,-3.8552217794754));
#5609=CARTESIAN_POINT('Ctrl Pts',(-19.220941575345,34.585185792933,-3.86786426313685));
#5610=CARTESIAN_POINT('Ctrl Pts',(-19.2183795709853,34.5848061097523,-3.88050293760203));
#5611=CARTESIAN_POINT('Ctrl Pts',(-19.2081315535461,34.5832873770295,-3.93105763546382));
#5612=CARTESIAN_POINT('Ctrl Pts',(-19.197689829383,34.5817692627118,-3.98155138620408));
#5613=CARTESIAN_POINT('Ctrl Pts',(-19.1870553386336,34.5802517652493,-4.03198273437139));
#5614=CARTESIAN_POINT('Ctrl Pts',(-19.1657863571349,34.5772167703242,-4.1328454307052));
#5615=CARTESIAN_POINT('Ctrl Pts',(-19.1437463097604,34.5741842430563,-4.23345851702938));
#5616=CARTESIAN_POINT('Ctrl Pts',(-19.120942682036,34.5711541730248,-4.33381044586043));
#5617=CARTESIAN_POINT('Ctrl Pts',(-19.0753354265871,34.5650940329619,-4.53451430352253));
#5618=CARTESIAN_POINT('Ctrl Pts',(-19.0266738498468,34.559043722997,-4.73417353561165));
#5619=CARTESIAN_POINT('Ctrl Pts',(-18.9750175419862,34.5530031626691,-4.93269652364345));
#5620=CARTESIAN_POINT('Ctrl Pts',(-18.9161722998694,34.5461219462264,-5.15884767110847));
#5621=CARTESIAN_POINT('Ctrl Pts',(-18.8534477322265,34.5392464927185,-5.38352698823521));
#5622=CARTESIAN_POINT('Ctrl Pts',(-18.7869154137617,34.532391466955,-5.60659832844562));
#5623=CARTESIAN_POINT('Ctrl Pts',(-18.7366391746721,34.5272113541588,-5.77516585011385));
#5624=CARTESIAN_POINT('Ctrl Pts',(-18.6841885564287,34.5220428541913,-5.94281541064729));
#5625=CARTESIAN_POINT('Ctrl Pts',(-18.6296105771601,34.5168763855338,-6.10949404787551));
#5626=CARTESIAN_POINT('Ctrl Pts',(-18.4865801061478,34.5033368141636,-6.54630252466206));
#5627=CARTESIAN_POINT('Ctrl Pts',(-18.3289032968315,34.4898468117446,-6.97642937457768));
#5628=CARTESIAN_POINT('Ctrl Pts',(-18.1572324003224,34.47640755796,-7.39891080197008));
#5629=CARTESIAN_POINT('Ctrl Pts',(-18.136107986935,34.4747538335469,-7.45089790346618));
#5630=CARTESIAN_POINT('Ctrl Pts',(-18.1147716820265,34.4731008913394,-7.50276920949034));
#5631=CARTESIAN_POINT('Ctrl Pts',(-18.0932246648368,34.4714487304957,-7.55452302838235));
#5632=CARTESIAN_POINT('Ctrl Pts',(-18.0657774877402,34.4693441630341,-7.62044845184353));
#5633=CARTESIAN_POINT('Ctrl Pts',(-18.0379884018225,34.4672408634391,-7.68618323560895));
#5634=CARTESIAN_POINT('Ctrl Pts',(-18.009859831258,34.4651388299705,-7.75172390763843));
#5635=CARTESIAN_POINT('Ctrl Pts',(-17.8795288826341,34.4553992658725,-8.05540012678595));
#5636=CARTESIAN_POINT('Ctrl Pts',(-17.741909568954,34.4456866652709,-8.35490953397171));
#5637=CARTESIAN_POINT('Ctrl Pts',(-17.5972449931191,34.4360027113825,-8.64989978232216));
#5638=CARTESIAN_POINT('Ctrl Pts',(-17.4065081543122,34.4232346460758,-9.03883748268498));
#5639=CARTESIAN_POINT('Ctrl Pts',(-17.2035236559174,34.4105158076067,-9.41992080936991));
#5640=CARTESIAN_POINT('Ctrl Pts',(-16.9888349864658,34.3978479498756,-9.79238610861979));
#5641=CARTESIAN_POINT('Ctrl Pts',(-16.7938327464846,34.3863417039259,-10.1306972447153));
#5642=CARTESIAN_POINT('Ctrl Pts',(-16.5891749469568,34.3748775214395,-10.4618998432441));
#5643=CARTESIAN_POINT('Ctrl Pts',(-16.3755571149315,34.3634541341819,-10.7856177229057));
#5644=CARTESIAN_POINT('Ctrl Pts',(-16.3415145022842,34.361633677791,-10.8372061239294));
#5645=CARTESIAN_POINT('Ctrl Pts',(-16.3072442437394,34.3598142582675,-10.8886045543786));
#5646=CARTESIAN_POINT('Ctrl Pts',(-16.2727490451315,34.3579958702525,-10.9398116180716));
#5647=CARTESIAN_POINT('Ctrl Pts',(-16.0475220906853,34.3461232035868,-11.2741541198437));
#5648=CARTESIAN_POINT('Ctrl Pts',(-15.8127100640445,34.3342945224222,-11.6003333574447));
#5649=CARTESIAN_POINT('Ctrl Pts',(-15.5690671154582,34.3225083389834,-11.9179536520851));
#5650=CARTESIAN_POINT('Ctrl Pts',(-15.5400588849849,34.3211050710966,-11.9557696560508));
#5651=CARTESIAN_POINT('Ctrl Pts',(-15.5109254140818,34.3197024015965,-11.993464404859));
#5652=CARTESIAN_POINT('Ctrl Pts',(-15.4816679270517,34.3183003242417,-12.0310372872821));
#5653=CARTESIAN_POINT('Ctrl Pts',(-15.4024057957617,34.3145019242201,-12.132826847558));
#5654=CARTESIAN_POINT('Ctrl Pts',(-15.3222337383171,34.31070785441,-12.2337216915939));
#5655=CARTESIAN_POINT('Ctrl Pts',(-15.2411763815386,34.3069181061477,-12.3337091009077));
#5656=CARTESIAN_POINT('Ctrl Pts',(-15.0752832301354,34.299161952885,-12.5383447699071));
#5657=CARTESIAN_POINT('Ctrl Pts',(-14.9056821727028,34.2914239010069,-12.7391792587519));
#5658=CARTESIAN_POINT('Ctrl Pts',(-14.7325809580561,34.2837038762268,-12.9361067388103));
#5659=CARTESIAN_POINT('Ctrl Pts',(-14.69552712188,34.2820513370805,-12.9782607964785));
#5660=CARTESIAN_POINT('Ctrl Pts',(-14.658312851923,34.280399612977,-13.020235902133));
#5661=CARTESIAN_POINT('Ctrl Pts',(-14.6209401213678,34.278748691465,-13.0620310978627));
#5662=CARTESIAN_POINT('Ctrl Pts',(-14.3936959470948,34.2687102947457,-13.3161659871539));
#5663=CARTESIAN_POINT('Ctrl Pts',(-14.1606004249841,34.2586954659259,-13.5636511448454));
#5664=CARTESIAN_POINT('Ctrl Pts',(-13.9220857153141,34.248720809393,-13.8042524893811));
#5665=CARTESIAN_POINT('Ctrl Pts',(-13.8471905336103,34.2455887018827,-13.8798028881054));
#5666=CARTESIAN_POINT('Ctrl Pts',(-13.7717608563559,34.2424605110087,-13.9546747629978));
#5667=CARTESIAN_POINT('Ctrl Pts',(-13.6958124120974,34.239333206568,-14.0288638886563));
#5668=CARTESIAN_POINT('Ctrl Pts',(-13.4213360046714,34.2280311806188,-14.296982148084));
#5669=CARTESIAN_POINT('Ctrl Pts',(-13.1400661298293,34.216767871996,-14.5561599232749));
#5670=CARTESIAN_POINT('Ctrl Pts',(-12.8526239715713,34.2055438940051,-14.8060993393831));
#5671=CARTESIAN_POINT('Ctrl Pts',(-12.8050050495256,34.203684480841,-14.84750539354));
#5672=CARTESIAN_POINT('Ctrl Pts',(-12.757216684573,34.2018261470922,-14.8886579461534));
#5673=CARTESIAN_POINT('Ctrl Pts',(-12.7092616456911,34.1999688955471,-14.9295556931172));
#5674=CARTESIAN_POINT('Ctrl Pts',(-12.5405033928739,34.1934330542026,-15.0734786777023));
#5675=CARTESIAN_POINT('Ctrl Pts',(-12.3696820595522,34.1869106906086,-15.2142452454212));
#5676=CARTESIAN_POINT('Ctrl Pts',(-12.196914921683,34.1804019107509,-15.3518014051094));
#5677=CARTESIAN_POINT('Ctrl Pts',(-12.0228661161106,34.1738448457098,-15.4903780209412));
#5678=CARTESIAN_POINT('Ctrl Pts',(-11.8468425058417,34.1673015531913,-15.6256963901764));
#5679=CARTESIAN_POINT('Ctrl Pts',(-11.6689649254965,34.1607726726878,-15.7577002803259));
#5680=CARTESIAN_POINT('Ctrl Pts',(-11.3124815018374,34.1476881812639,-16.0222485084135));
#5681=CARTESIAN_POINT('Ctrl Pts',(-10.9485508475562,34.1346608987033,-16.2734856359683));
#5682=CARTESIAN_POINT('Ctrl Pts',(-10.5781046064846,34.1216927055394,-16.5109982840531));
#5683=CARTESIAN_POINT('Ctrl Pts',(-10.4817024014632,34.1183179583358,-16.5728068286063));
#5684=CARTESIAN_POINT('Ctrl Pts',(-10.384858761423,34.1149472117386,-16.6336861164652));
#5685=CARTESIAN_POINT('Ctrl Pts',(-10.2875897028996,34.1115804968879,-16.6936292389467));
#5686=CARTESIAN_POINT('Ctrl Pts',(-9.9614128664818,34.1002907361377,-16.8946392862612));
#5687=CARTESIAN_POINT('Ctrl Pts',(-9.6304540899715,34.0890463113119,-17.0851219371121));
#5688=CARTESIAN_POINT('Ctrl Pts',(-9.29547407593808,34.077846034183,-17.2651026133343));
#5689=CARTESIAN_POINT('Ctrl Pts',(-9.24636253365929,34.0762039574599,-17.2914896460508));
#5690=CARTESIAN_POINT('Ctrl Pts',(-9.19716444166927,34.0745628294546,-17.3176509892165));
#5691=CARTESIAN_POINT('Ctrl Pts',(-9.14788207861988,34.0729226454006,-17.3435867679664));
#5692=CARTESIAN_POINT('Ctrl Pts',(-8.80667930593649,34.0615669531756,-17.5231512018451));
#5693=CARTESIAN_POINT('Ctrl Pts',(-8.46144269614649,34.0502565398629,-17.6919012596095));
#5694=CARTESIAN_POINT('Ctrl Pts',(-8.11293107805412,34.0389901727437,-17.8498731026765));
#5695=CARTESIAN_POINT('Ctrl Pts',(-8.09447740766841,34.0383936192445,-17.8582377027956));
#5696=CARTESIAN_POINT('Ctrl Pts',(-8.07601453988513,34.037797188451,-17.8665720902501));
#5697=CARTESIAN_POINT('Ctrl Pts',(-8.05754258222736,34.0372008798922,-17.8748762723991));
#5698=CARTESIAN_POINT('Ctrl Pts',(-8.02892599310476,34.036277084086,-17.8877410360022));
#5699=CARTESIAN_POINT('Ctrl Pts',(-8.00028758854537,34.0353535816681,-17.9005333070118));
#5700=CARTESIAN_POINT('Ctrl Pts',(-7.97162776587968,34.0344303707184,-17.91325311362));
#5701=CARTESIAN_POINT('Ctrl Pts',(-7.61923811326673,34.0230789401927,-18.0696507398115));
#5702=CARTESIAN_POINT('Ctrl Pts',(-7.26361615676108,34.0117714181234,-18.2150913060237));
#5703=CARTESIAN_POINT('Ctrl Pts',(-6.90550394100003,34.0005075160987,-18.3496199070826));
#5704=CARTESIAN_POINT('Ctrl Pts',(-6.85868787103484,33.9990349842998,-18.3672068536381));
#5705=CARTESIAN_POINT('Ctrl Pts',(-6.81182915293518,33.9975631889711,-18.3846073475631));
#5706=CARTESIAN_POINT('Ctrl Pts',(-6.76492936451189,33.9960921208932,-18.4018215214261));
#5707=CARTESIAN_POINT('Ctrl Pts',(-6.4338348778289,33.9857069454691,-18.5233469749617));
#5708=CARTESIAN_POINT('Ctrl Pts',(-6.10069885294756,33.9753540462441,-18.6355894203308));
#5709=CARTESIAN_POINT('Ctrl Pts',(-5.7660751950112,33.9650451994415,-18.7385781961678));
#5710=CARTESIAN_POINT('Ctrl Pts',(-5.68871129178521,33.9626618275325,-18.7623888667473));
#5711=CARTESIAN_POINT('Ctrl Pts',(-5.61126769718837,33.9602807811433,-18.7857049900701));
#5712=CARTESIAN_POINT('Ctrl Pts',(-5.53375150576712,33.9579006445857,-18.8085285964805));
#5713=CARTESIAN_POINT('Ctrl Pts',(-5.11783973023621,33.9451300633234,-18.9309882593215));
#5714=CARTESIAN_POINT('Ctrl Pts',(-4.69983533342892,33.932415869421,-19.03923635022));
#5715=CARTESIAN_POINT('Ctrl Pts',(-4.28074146672309,33.9197589029504,-19.1333662141129));
#5716=CARTESIAN_POINT('Ctrl Pts',(-4.0149344138358,33.9117313195775,-19.1930673543531));
#5717=CARTESIAN_POINT('Ctrl Pts',(-3.74868928546766,33.9037267972301,-19.2470892649674));
#5718=CARTESIAN_POINT('Ctrl Pts',(-3.48224836708154,33.8957456137739,-19.2954586884569));
#5719=CARTESIAN_POINT('Ctrl Pts',(-3.32675498903057,33.8910878412968,-19.3236868040868));
#5720=CARTESIAN_POINT('Ctrl Pts',(-3.17119495905905,33.8864380346593,-19.3499897508848));
#5721=CARTESIAN_POINT('Ctrl Pts',(-3.0156167098612,33.8817964414039,-19.3743727142968));
#5722=CARTESIAN_POINT('Ctrl Pts',(-2.59062256780019,33.8691169701181,-19.4409798182438));
#5723=CARTESIAN_POINT('Ctrl Pts',(-2.16549156781951,33.8564982452749,-19.4932599312723));
#5724=CARTESIAN_POINT('Ctrl Pts',(-1.74115723579037,33.8439419642861,-19.531333005648));
#5725=CARTESIAN_POINT('Ctrl Pts',(-1.53074172187894,33.837715656119,-19.5502123771866));
#5726=CARTESIAN_POINT('Ctrl Pts',(-1.32052133439991,33.831504699417,-19.5655985794157));
#5727=CARTESIAN_POINT('Ctrl Pts',(-1.11060546525182,33.8253092856143,-19.5775073389605));
#5728=CARTESIAN_POINT('Ctrl Pts',(-0.736462617650889,33.8142669105352,-19.5987328767227));
#5729=CARTESIAN_POINT('Ctrl Pts',(-0.363288617772213,33.80327389545,-19.608912271053));
#5730=CARTESIAN_POINT('Ctrl Pts',(0.00830155274550881,33.7923291387474,
-19.6084400214402));
#5731=CARTESIAN_POINT('Ctrl Pts',(0.057670133456606,33.7908750445665,-19.6083772794869));
#5732=CARTESIAN_POINT('Ctrl Pts',(0.107010857533675,33.7894218011769,-19.6081265122174));
#5733=CARTESIAN_POINT('Ctrl Pts',(0.156322373763738,33.7879694045413,-19.6076886325524));
#5734=CARTESIAN_POINT('Ctrl Pts',(0.533210215765344,33.7768687393102,-19.6043419189524));
#5735=CARTESIAN_POINT('Ctrl Pts',(0.90838596544504,33.7658175993129,-19.5900656942581));
#5736=CARTESIAN_POINT('Ctrl Pts',(1.28124376454704,33.7548148931335,-19.5652631765289));
#5737=CARTESIAN_POINT('Ctrl Pts',(1.31567365680993,33.7537988972518,-19.5629728985319));
#5738=CARTESIAN_POINT('Ctrl Pts',(1.35008383302878,33.7527833117816,-19.5605928596144));
#5739=CARTESIAN_POINT('Ctrl Pts',(1.3844738456242,33.7517681341607,-19.5581233734311));
#5740=CARTESIAN_POINT('Ctrl Pts',(1.39533714993409,33.7514474543298,-19.557343298698));
#5741=CARTESIAN_POINT('Ctrl Pts',(1.406198442274,33.7511268151949,-19.5565542985862));
#5742=CARTESIAN_POINT('Ctrl Pts',(1.41705770863783,33.7508062166681,-19.555756382965));
#5743=CARTESIAN_POINT('Ctrl Pts',(1.79297393397532,33.7397080278949,-19.5281348643082));
#5744=CARTESIAN_POINT('Ctrl Pts',(2.16645652413173,33.7286583289845,-19.4898307330554));
#5745=CARTESIAN_POINT('Ctrl Pts',(2.53691904416137,33.7176567849316,-19.441248215071));
#5746=CARTESIAN_POINT('Ctrl Pts',(2.58012563226288,33.7163736883789,-19.4355820957471));
#5747=CARTESIAN_POINT('Ctrl Pts',(2.62329121559088,33.7150912396657,-19.4297761590568));
#5748=CARTESIAN_POINT('Ctrl Pts',(2.66641492280102,33.7138094323123,-19.4238310391091));
#5749=CARTESIAN_POINT('Ctrl Pts',(3.03181365308875,33.702948335025,-19.3734564442329));
#5750=CARTESIAN_POINT('Ctrl Pts',(3.3942010164118,33.6921318003586,-19.3130916690561));
#5751=CARTESIAN_POINT('Ctrl Pts',(3.75304374170775,33.6813655155599,-19.2431111994608));
#5752=CARTESIAN_POINT('Ctrl Pts',(3.80187867362598,33.6799003310986,-19.2335875523938));
#5753=CARTESIAN_POINT('Ctrl Pts',(3.8506480465041,33.678436064372,-19.2238858101669));
#5754=CARTESIAN_POINT('Ctrl Pts',(3.89935065695781,33.6769723661765,-19.2140072833412));
#5755=CARTESIAN_POINT('Ctrl Pts',(4.30943396538991,33.6646478071237,-19.1308286010197));
#5756=CARTESIAN_POINT('Ctrl Pts',(4.71477210000269,33.6523842286447,-19.0350961740849));
#5757=CARTESIAN_POINT('Ctrl Pts',(5.11462177981844,33.6401823904446,-18.9273661780684));
#5758=CARTESIAN_POINT('Ctrl Pts',(5.43016799534834,33.6305531621098,-18.8423497474995));
#5759=CARTESIAN_POINT('Ctrl Pts',(5.74229619366692,33.6209623667395,-18.7498615925271));
#5760=CARTESIAN_POINT('Ctrl Pts',(6.05066606095997,33.6114105495353,-18.6501676515504));
#5761=CARTESIAN_POINT('Ctrl Pts',(6.13496501143635,33.6087993729878,-18.6229143577479));
#5762=CARTESIAN_POINT('Ctrl Pts',(6.21898308992722,33.6061911230906,-18.5951225595559));
#5763=CARTESIAN_POINT('Ctrl Pts',(6.30271332914956,33.6035858457664,-18.5667976789699));
#5764=CARTESIAN_POINT('Ctrl Pts',(6.69584568018221,33.5913534813414,-18.4338059784689));
#5765=CARTESIAN_POINT('Ctrl Pts',(7.08263282911409,33.5791863411868,-18.2890623150619));
#5766=CARTESIAN_POINT('Ctrl Pts',(7.46240529822712,33.5670859409874,-18.1331148013325));
#5767=CARTESIAN_POINT('Ctrl Pts',(7.75715186806958,33.557694656093,-18.0120818184664));
#5768=CARTESIAN_POINT('Ctrl Pts',(8.04767415552609,33.5483435685713,-17.884299877562));
#5769=CARTESIAN_POINT('Ctrl Pts',(8.33367942453692,33.5390333209004,-17.7500196667004));
#5770=CARTESIAN_POINT('Ctrl Pts',(8.66406502918923,33.5282783728643,-17.5949027738831));
#5771=CARTESIAN_POINT('Ctrl Pts',(8.98842334777049,33.5175778789929,-17.4311156351012));
#5772=CARTESIAN_POINT('Ctrl Pts',(9.3064479140666,33.5069308614081,-17.2592879511322));
#5773=CARTESIAN_POINT('Ctrl Pts',(9.35777407218416,33.5052125334361,-17.2315565875489));
#5774=CARTESIAN_POINT('Ctrl Pts',(9.40893537368594,33.5034955955719,-17.2036157094558));
#5775=CARTESIAN_POINT('Ctrl Pts',(9.45993066395488,33.5017800395795,-17.1754678662073));
#5776=CARTESIAN_POINT('Ctrl Pts',(9.78098153252071,33.4909794197866,-16.9982575890324));
#5777=CARTESIAN_POINT('Ctrl Pts',(10.0954474612129,33.4802337014719,-16.8128476048526));
#5778=CARTESIAN_POINT('Ctrl Pts',(10.4030382828999,33.4695418901266,-16.6198688274164));
#5779=CARTESIAN_POINT('Ctrl Pts',(10.4359583451663,33.4683975936443,-16.5992151767826));
#5780=CARTESIAN_POINT('Ctrl Pts',(10.4687997091714,33.4672539108217,-16.5784747926745));
#5781=CARTESIAN_POINT('Ctrl Pts',(10.5015620561479,33.4661108375084,-16.5576484215925));
#5782=CARTESIAN_POINT('Ctrl Pts',(10.8110769615618,33.4553119094371,-16.3608959642614));
#5783=CARTESIAN_POINT('Ctrl Pts',(11.1135351235833,33.4445672480626,-16.1564728503457));
#5784=CARTESIAN_POINT('Ctrl Pts',(11.4086651477333,33.4338765023846,-15.9450024343189));
#5785=CARTESIAN_POINT('Ctrl Pts',(11.4386160598549,33.4327915650414,-15.923541615939));
#5786=CARTESIAN_POINT('Ctrl Pts',(11.4684915458172,33.4317071774678,-15.9020081855469));
#5787=CARTESIAN_POINT('Ctrl Pts',(11.4982913526855,33.4306233354255,-15.8804027726129));
#5788=CARTESIAN_POINT('Ctrl Pts',(11.8017883928726,33.4195849131522,-15.6603617868948));
#5789=CARTESIAN_POINT('Ctrl Pts',(12.0974310863925,33.4086030683987,-15.4328584334466));
#5790=CARTESIAN_POINT('Ctrl Pts',(12.3849492640939,33.3976795993083,-15.1985487167358));
#5791=CARTESIAN_POINT('Ctrl Pts',(12.4057310769525,33.3968900510014,-15.1816128112478));
#5792=CARTESIAN_POINT('Ctrl Pts',(12.426470469074,33.3961008034487,-15.1646413296766));
#5793=CARTESIAN_POINT('Ctrl Pts',(12.4471673858312,33.395311800297,-15.1476345590554));
#5794=CARTESIAN_POINT('Ctrl Pts',(12.7663732288114,33.3831431077768,-14.8853413577942));
#5795=CARTESIAN_POINT('Ctrl Pts',(13.0754607659778,33.3710452261747,-14.6146494552401));
#5796=CARTESIAN_POINT('Ctrl Pts',(13.3741018383558,33.3590189098019,-14.3364250646152));
#5797=CARTESIAN_POINT('Ctrl Pts',(13.6435322213382,33.3481689118414,-14.0854143663069));
#5798=CARTESIAN_POINT('Ctrl Pts',(13.9044601297089,33.3373771173274,-13.8282724312481));
#5799=CARTESIAN_POINT('Ctrl Pts',(14.156674655406,33.3266442698836,-13.5656049585279));
#5800=CARTESIAN_POINT('Ctrl Pts',(14.1776345739701,33.3257523323246,-13.5437763631192));
#5801=CARTESIAN_POINT('Ctrl Pts',(14.1985343168324,33.324860804452,-13.5219096037269));
#5802=CARTESIAN_POINT('Ctrl Pts',(14.2193737634909,33.3239696881889,-13.5000050262258));
#5803=CARTESIAN_POINT('Ctrl Pts',(14.5004994653863,33.3119484628158,-13.2045106292001));
#5804=CARTESIAN_POINT('Ctrl Pts',(14.7706516828783,33.3000020801684,-12.9021344612956));
#5805=CARTESIAN_POINT('Ctrl Pts',(15.0295740091659,33.2881319635223,-12.5936885115302));
#5806=CARTESIAN_POINT('Ctrl Pts',(15.2884963354537,33.2762618468761,-12.2852425617645));
#5807=CARTESIAN_POINT('Ctrl Pts',(15.5361888735293,33.2644679956075,-11.9707267054188));
#5808=CARTESIAN_POINT('Ctrl Pts',(15.7724351162904,33.2527516702845,-11.6509132225047));
#5809=CARTESIAN_POINT('Ctrl Pts',(15.982208848248,33.2423482147242,-11.3669363555832));
#5810=CARTESIAN_POINT('Ctrl Pts',(16.182959539987,33.2320058419103,-11.0787828741484));
#5811=CARTESIAN_POINT('Ctrl Pts',(16.3747608130058,33.2217236372408,-10.7871162465833));
#5812=CARTESIAN_POINT('Ctrl Pts',(16.3934987241031,33.2207191233815,-10.7586220491709));
#5813=CARTESIAN_POINT('Ctrl Pts',(16.4121512430043,33.2197151821797,-10.7300942743194));
#5814=CARTESIAN_POINT('Ctrl Pts',(16.4307184526841,33.2187118116081,-10.7015335099389));
#5815=CARTESIAN_POINT('Ctrl Pts',(16.6239388576296,33.2082701959043,-10.4043147810976));
#5816=CARTESIAN_POINT('Ctrl Pts',(16.8079181782336,33.1978905277076,-10.103528605837));
#5817=CARTESIAN_POINT('Ctrl Pts',(16.9827459631663,33.1875719685948,-9.79983165226983));
#5818=CARTESIAN_POINT('Ctrl Pts',(16.9987264982993,33.1866287770049,-9.77207153485976));
#5819=CARTESIAN_POINT('Ctrl Pts',(17.0146305895199,33.1856860930431,-9.74428705582912));
#5820=CARTESIAN_POINT('Ctrl Pts',(17.0304583168287,33.1847439141914,-9.71647869183446));
#5821=CARTESIAN_POINT('Ctrl Pts',(17.054713793602,33.183300055777,-9.6738632794118));
#5822=CARTESIAN_POINT('Ctrl Pts',(17.0787899393272,33.1818573740484,-9.63119178432195));
#5823=CARTESIAN_POINT('Ctrl Pts',(17.1026869969385,33.1804158741922,-9.58846596983511));
#5824=CARTESIAN_POINT('Ctrl Pts',(17.2662739496998,33.1705481083477,-9.29598704168291));
#5825=CARTESIAN_POINT('Ctrl Pts',(17.4214668283735,33.16073613752,-9.00096648703719));
#5826=CARTESIAN_POINT('Ctrl Pts',(17.5683572138411,33.1509788511749,-8.70394313894441));
#5827=CARTESIAN_POINT('Ctrl Pts',(17.7249154982992,33.1405793685519,-8.38737057584999));
#5828=CARTESIAN_POINT('Ctrl Pts',(17.8720420533435,33.1302421524989,-8.06852335268288));
#5829=CARTESIAN_POINT('Ctrl Pts',(18.0098553358284,33.1199671771602,-7.74802021833213));
#5830=CARTESIAN_POINT('Ctrl Pts',(18.0212868775738,33.1191148731776,-7.72143464621727));
#5831=CARTESIAN_POINT('Ctrl Pts',(18.0326543539341,33.1182629927674,-7.69483764889093));
#5832=CARTESIAN_POINT('Ctrl Pts',(18.0439578408128,33.117411533323,-7.6682295624247));
#5833=CARTESIAN_POINT('Ctrl Pts',(18.05912463746,33.1162690617667,-7.63252735469579));
#5834=CARTESIAN_POINT('Ctrl Pts',(18.0741763270602,33.1151272241229,-7.59680529885998));
#5835=CARTESIAN_POINT('Ctrl Pts',(18.0891129297424,33.1139861824939,-7.56106412748171));
#5836=CARTESIAN_POINT('Ctrl Pts',(18.220567165288,33.1039440893716,-7.24651278933595));
#5837=CARTESIAN_POINT('Ctrl Pts',(18.3431075222733,33.0939635185751,-6.93048161651446));
#5838=CARTESIAN_POINT('Ctrl Pts',(18.4568591914774,33.0840417050106,-6.61351401306946));
#5839=CARTESIAN_POINT('Ctrl Pts',(18.5849369900649,33.0728703169489,-6.25662682928702));
#5840=CARTESIAN_POINT('Ctrl Pts',(18.7018716450001,33.0617748291871,-5.89855197096504));
#5841=CARTESIAN_POINT('Ctrl Pts',(18.8078518223008,33.0507559329576,-5.5400115599518));
#5842=CARTESIAN_POINT('Ctrl Pts',(18.8314708381472,33.0483002333042,-5.46010631856619));
#5843=CARTESIAN_POINT('Ctrl Pts',(18.8545457558593,33.0458483728125,-5.38017787076641));
#5844=CARTESIAN_POINT('Ctrl Pts',(18.8770788166006,33.0434003377674,-5.30023373575934));
#5845=CARTESIAN_POINT('Ctrl Pts',(18.9563229481322,33.0347911029484,-5.01908668598957));
#5846=CARTESIAN_POINT('Ctrl Pts',(19.0288655283757,33.0262289579989,-4.73774615909765));
#5847=CARTESIAN_POINT('Ctrl Pts',(19.0948033461833,33.0177150753031,-4.45653459240755));
#5848=CARTESIAN_POINT('Ctrl Pts',(19.180311443778,33.0066742805564,-4.09185970796653));
#5849=CARTESIAN_POINT('Ctrl Pts',(19.2547126436892,32.995714247686,-3.72740232049059));
#5850=CARTESIAN_POINT('Ctrl Pts',(19.3182325672757,32.9848359991985,-3.36381747045068));
#5851=CARTESIAN_POINT('Ctrl Pts',(19.3349501912673,32.9819729846097,-3.26812663096571));
#5852=CARTESIAN_POINT('Ctrl Pts',(19.3509141692838,32.9791156342926,-3.17249596403761));
#5853=CARTESIAN_POINT('Ctrl Pts',(19.3661287679573,32.9762639653782,-3.07693684672646));
#5854=CARTESIAN_POINT('Ctrl Pts',(19.3836017123794,32.9729890152122,-2.96719362039327));
#5855=CARTESIAN_POINT('Ctrl Pts',(19.4000863106839,32.9697215589218,-2.85754467568196));
#5856=CARTESIAN_POINT('Ctrl Pts',(19.415589068736,32.9664616695536,-2.74800689188143));
#5857=CARTESIAN_POINT('Ctrl Pts',(19.4630504836963,32.9564815768818,-2.41265893680637));
#5858=CARTESIAN_POINT('Ctrl Pts',(19.5013102691372,32.9465723674153,-2.07835570653466));
#5859=CARTESIAN_POINT('Ctrl Pts',(19.5307776855803,32.9367346071238,-1.74558979781516));
#5860=CARTESIAN_POINT('Ctrl Pts',(19.5331646625864,32.9359377097218,-1.71863444616249));
#5861=CARTESIAN_POINT('Ctrl Pts',(19.5354939451453,32.9351412795863,-1.6916891466307));
#5862=CARTESIAN_POINT('Ctrl Pts',(19.5377657494836,32.9343453161349,-1.66475414254802));
#5863=CARTESIAN_POINT('Ctrl Pts',(19.5663082846932,32.9243449765574,-1.32634766562113));
#5864=CARTESIAN_POINT('Ctrl Pts',(19.5857782920389,32.9144185366627,-0.989571923925334));
#5865=CARTESIAN_POINT('Ctrl Pts',(19.5965971363318,32.9045666786749,-0.654902980844304));
#5866=CARTESIAN_POINT('Ctrl Pts',(19.5973877045789,32.9038467712718,-0.630447629374228));
#5867=CARTESIAN_POINT('Ctrl Pts',(19.5981320764293,32.9031272600076,-0.60600349913451));
#5868=CARTESIAN_POINT('Ctrl Pts',(19.5988304153313,32.9024081441177,-0.581570762522674));
#5869=CARTESIAN_POINT('Ctrl Pts',(19.6011156829898,32.9000548851462,-0.501616255281505));
#5870=CARTESIAN_POINT('Ctrl Pts',(19.6029079750842,32.8977058780756,-0.421783876747888));
#5871=CARTESIAN_POINT('Ctrl Pts',(19.604212965383,32.895361132329,-0.342079812749157));
#5872=CARTESIAN_POINT('Ctrl Pts',(19.6060841835146,32.891999014803,-0.227792610881097));
#5873=CARTESIAN_POINT('Ctrl Pts',(19.6069534860333,32.8886456626117,-0.113769266668332));
#5874=CARTESIAN_POINT('Ctrl Pts',(19.6068375605079,32.8853010365816,-2.73034067831134E-5));
#5875=CARTESIAN_POINT('Origin',(19.0108419203866,32.078123630505,-0.000265351071338763));
#5876=CARTESIAN_POINT('Ctrl Pts',(19.8820073424491,53.821544969418,-2.16928191602616));
#5877=CARTESIAN_POINT('Ctrl Pts',(20.2403878266278,53.7261258383497,1.11536419898067));
#5878=CARTESIAN_POINT('Ctrl Pts',(19.2977258817799,53.5352875762131,7.862446838433));
#5879=CARTESIAN_POINT('Ctrl Pts',(13.2349771453021,53.2490301830083,16.0945758582511));
#5880=CARTESIAN_POINT('Ctrl Pts',(3.98895985911872,52.9627727898034,20.4519269388781));
#5881=CARTESIAN_POINT('Ctrl Pts',(-6.21786348587658,52.6765153965986,19.888236795207));
#5882=CARTESIAN_POINT('Ctrl Pts',(-14.9279158256557,52.3902580033937,14.537999999531));
#5883=CARTESIAN_POINT('Ctrl Pts',(-20.045736203214,52.1040006101888,5.68934654234333));
#5884=CARTESIAN_POINT('Ctrl Pts',(-20.3393868308067,51.817743216984,-4.52856154235348));
#5885=CARTESIAN_POINT('Ctrl Pts',(-15.7383604639993,51.5314858237791,-13.6566096593071));
#5886=CARTESIAN_POINT('Ctrl Pts',(-7.34982640864742,51.2452284305742,-19.4981807774226));
#5887=CARTESIAN_POINT('Ctrl Pts',(2.80745052177426,50.9589710373694,-20.6474474972582));
#5888=CARTESIAN_POINT('Ctrl Pts',(12.2891133786279,50.6727136441645,-16.8278540612233));
#5889=CARTESIAN_POINT('Ctrl Pts',(18.8133631066116,50.3864562509596,-8.95858708332568));
#5890=CARTESIAN_POINT('Ctrl Pts',(20.8101257735013,50.1001988577548,1.06658752644008));
#5891=CARTESIAN_POINT('Ctrl Pts',(17.7988722514172,49.8139414645499,10.8350856297505));
#5892=CARTESIAN_POINT('Ctrl Pts',(10.5042704662739,49.5276840713451,17.9960894921171));
#5893=CARTESIAN_POINT('Ctrl Pts',(0.681786216666451,49.2414266781402,20.8262839730875));
#5894=CARTESIAN_POINT('Ctrl Pts',(-9.30477169572559,48.9551692849353,18.6445745098069));
#5895=CARTESIAN_POINT('Ctrl Pts',(-17.0521101697573,48.6689118917304,11.9759957730524));
#5896=CARTESIAN_POINT('Ctrl Pts',(-20.6958103178614,48.3826544985256,2.42535992701889));
#5897=CARTESIAN_POINT('Ctrl Pts',(-19.359005486928,48.0963971053207,-7.70894559807845));
#5898=CARTESIAN_POINT('Ctrl Pts',(-13.3634015007096,47.8101397121159,-15.9880716776504));
#5899=CARTESIAN_POINT('Ctrl Pts',(-4.1518573410364,47.523882318911,-20.4196233129981));
#5900=CARTESIAN_POINT('Ctrl Pts',(6.05884297319152,47.2376249257061,-19.9371351370522));
#5901=CARTESIAN_POINT('Ctrl Pts',(14.8114656749303,46.9513675325013,-14.6567192847322));
#5902=CARTESIAN_POINT('Ctrl Pts',(19.9996674816747,46.6651101392964,-5.84912269164975));
#5903=CARTESIAN_POINT('Ctrl Pts',(20.374893027917,46.3788527460916,4.36608173732295));
#5904=CARTESIAN_POINT('Ctrl Pts',(15.8468432303678,46.0925953528867,13.5305763095714));
#5905=CARTESIAN_POINT('Ctrl Pts',(7.50520601496996,45.8063379596818,19.438899616745));
#5906=CARTESIAN_POINT('Ctrl Pts',(-2.64258014820977,45.520080566477,20.6691970283572));
#5907=CARTESIAN_POINT('Ctrl Pts',(-12.1544219622848,45.2338231732721,16.9253940101766));
#5908=CARTESIAN_POINT('Ctrl Pts',(-18.7412679275207,44.9475657800673,9.108447293899));
#5909=CARTESIAN_POINT('Ctrl Pts',(-20.8179750264325,44.6613083868624,-0.900472895620681));
#5910=CARTESIAN_POINT('Ctrl Pts',(-17.884777851626,44.3750509936575,-10.6926917488013));
#5911=CARTESIAN_POINT('Ctrl Pts',(-10.6475585574948,44.0887936004527,-17.9116842424607));
#5912=CARTESIAN_POINT('Ctrl Pts',(-0.847974333339582,43.8025362072478,-20.8201795181237));
#5913=CARTESIAN_POINT('Ctrl Pts',(9.15567730040773,43.5162788140429,-18.7182400029409));
#5914=CARTESIAN_POINT('Ctrl Pts',(16.9559894269339,43.2300214208381,-12.1117033562832));
#5915=CARTESIAN_POINT('Ctrl Pts',(20.6757949822289,42.9437640276332,-2.59045121354171));
#5916=CARTESIAN_POINT('Ctrl Pts',(19.419912291552,42.6575066344284,7.55420030349533));
#5917=CARTESIAN_POINT('Ctrl Pts',(13.4905730585786,42.3712492412235,15.8809122593148));
#5918=CARTESIAN_POINT('Ctrl Pts',(4.31468945540376,42.0849918480186,20.3858379896517));
#5919=CARTESIAN_POINT('Ctrl Pts',(-5.89953630712805,41.7987344548138,19.9848544402449));
#5920=CARTESIAN_POINT('Ctrl Pts',(-14.6940220555376,41.5124770616089,14.774459430662));
#5921=CARTESIAN_POINT('Ctrl Pts',(-19.9523500460165,41.2262196684041,6.00854918246701));
#5922=CARTESIAN_POINT('Ctrl Pts',(-20.4090888502606,40.9399622751992,-4.20333533507233));
#5923=CARTESIAN_POINT('Ctrl Pts',(-15.9543229897254,40.6537048819943,-13.4036753756729));
#5924=CARTESIAN_POINT('Ctrl Pts',(-7.66010440485056,40.3674474887894,-19.3783832180006));
#5925=CARTESIAN_POINT('Ctrl Pts',(2.47753986125739,40.0811900955846,-20.6896286064491));
#5926=CARTESIAN_POINT('Ctrl Pts',(12.0189571877377,39.7949327023797,-17.0218566483267));
#5927=CARTESIAN_POINT('Ctrl Pts',(18.6679786445941,39.5086753091749,-9.2577269867916));
#5928=CARTESIAN_POINT('Ctrl Pts',(20.8244985072942,39.22241791597,0.734300726175558));
#5929=CARTESIAN_POINT('Ctrl Pts',(17.9695442022656,38.9361605227651,10.5496169029902));
#5930=CARTESIAN_POINT('Ctrl Pts',(10.7901685170605,38.6499031295603,17.8261380845775));
#5931=CARTESIAN_POINT('Ctrl Pts',(1.01410841380438,38.3636457363554,20.8127489717504));
#5932=CARTESIAN_POINT('Ctrl Pts',(-9.00599973314126,38.0773883431505,18.7907132500655));
#5933=CARTESIAN_POINT('Ctrl Pts',(-16.8587887004001,37.7911309499457,12.2466395058538));
#5934=CARTESIAN_POINT('Ctrl Pts',(-20.6544627252655,37.5048735567408,2.755377501811));
#5935=CARTESIAN_POINT('Ctrl Pts',(-19.4795821708997,37.218616163536,-7.39897385265149));
#5936=CARTESIAN_POINT('Ctrl Pts',(-13.6168853517054,36.9323587703311,-15.7727413266484));
#5937=CARTESIAN_POINT('Ctrl Pts',(-4.47724674983148,36.6461013771262,-20.350754217428));
#5938=CARTESIAN_POINT('Ctrl Pts',(5.73985387441771,36.3598439839214,-20.0313008311696));
#5939=CARTESIAN_POINT('Ctrl Pts',(14.5756425259481,36.0735865907165,-14.8912585416237));
#5940=CARTESIAN_POINT('Ctrl Pts',(19.9037617573727,35.7873291975117,-6.16759295568866));
#5941=CARTESIAN_POINT('Ctrl Pts',(20.4419847689168,35.5010718043067,4.04032118528911));
#5942=CARTESIAN_POINT('Ctrl Pts',(16.0607865048469,35.214814411102,13.2759207546086));
#5943=CARTESIAN_POINT('Ctrl Pts',(7.81451500183981,34.928557017897,19.31663245269));
#5944=CARTESIAN_POINT('Ctrl Pts',(-2.31234198500382,34.6422996246922,20.7087425548943));
#5945=CARTESIAN_POINT('Ctrl Pts',(-11.8827264540091,34.3560422314873,17.1172347629497));
#5946=CARTESIAN_POINT('Ctrl Pts',(-18.5935011792566,34.0697848382825,9.40641769408437));
#5947=CARTESIAN_POINT('Ctrl Pts',(-20.8296939042377,33.7835274450776,-0.568083127730236));
#5948=CARTESIAN_POINT('Ctrl Pts',(-18.053169379924,33.4972700518727,-10.4058674413083));
#5949=CARTESIAN_POINT('Ctrl Pts',(-10.9320844904538,33.2110126586679,-17.7394618344255));
#5950=CARTESIAN_POINT('Ctrl Pts',(-1.18019128635757,32.924755265463,-20.8039821866797));
#5951=CARTESIAN_POINT('Ctrl Pts',(8.85577519774544,32.6384978722582,-18.8620107532233));
#5952=CARTESIAN_POINT('Ctrl Pts',(16.7604610803565,32.3522404790533,-12.380753581995));
#5953=CARTESIAN_POINT('Ctrl Pts',(20.631920675304,32.0659830858484,-2.92021204695652));
#5954=CARTESIAN_POINT('Ctrl Pts',(19.5378004203798,31.7797256926436,7.24344331131772));
#5955=CARTESIAN_POINT('Ctrl Pts',(13.7427536006617,31.4934682994387,15.663228133599));
#5956=CARTESIAN_POINT('Ctrl Pts',(4.63863664081453,31.2072109062338,20.3151013930523));
#5957=CARTESIAN_POINT('Ctrl Pts',(-2.17208337756648,31.0163726440973,20.1543888637083));
#5958=CARTESIAN_POINT('Ctrl Pts',(-5.35555774979242,30.920953513029,19.2696134155576));
#5959=CARTESIAN_POINT('Ctrl Pts',(19.8820115013949,54.1584614715219,-2.16928236979955));
#5960=CARTESIAN_POINT('Ctrl Pts',(20.2404200279879,54.0630423404536,1.11562076089773));
#5961=CARTESIAN_POINT('Ctrl Pts',(19.2977476090681,53.872204078317,7.86230203860735));
#5962=CARTESIAN_POINT('Ctrl Pts',(13.2349968953451,53.5859466851121,16.0946702804306));
#5963=CARTESIAN_POINT('Ctrl Pts',(3.9889642372252,53.2996892919073,20.4519182804345));
#5964=CARTESIAN_POINT('Ctrl Pts',(-6.21787134703828,53.0134318987024,19.8882816204818));
#5965=CARTESIAN_POINT('Ctrl Pts',(-14.9279361255252,52.7271745054975,14.538010439239));
#5966=CARTESIAN_POINT('Ctrl Pts',(-20.0457630074307,52.4409171122927,5.68935874865783));
#5967=CARTESIAN_POINT('Ctrl Pts',(-20.339414215557,52.1546597190878,-4.52856991705829));
#5968=CARTESIAN_POINT('Ctrl Pts',(-15.7383815746217,51.868402325883,-13.6566268542127));
#5969=CARTESIAN_POINT('Ctrl Pts',(-7.34983629758588,51.5821449326781,-19.4982075475956));
#5970=CARTESIAN_POINT('Ctrl Pts',(2.80745430098556,51.2958875394732,-20.6474749436174));
#5971=CARTESIAN_POINT('Ctrl Pts',(12.2891298830392,51.0096301462684,-16.8278768122436));
#5972=CARTESIAN_POINT('Ctrl Pts',(18.8133883811959,50.7233727530635,-8.95859904457171));
#5973=CARTESIAN_POINT('Ctrl Pts',(20.8101537274206,50.4371153598586,1.06658892251173));
#5974=CARTESIAN_POINT('Ctrl Pts',(17.7988961617188,50.1508579666538,10.8351002033035));
#5975=CARTESIAN_POINT('Ctrl Pts',(10.5042845767493,49.8646005734489,17.9961136575923));
#5976=CARTESIAN_POINT('Ctrl Pts',(0.681787132658078,49.578343180244,20.8263119543556));
#5977=CARTESIAN_POINT('Ctrl Pts',(-9.30478419518998,49.2920857870392,18.6445995533344));
#5978=CARTESIAN_POINT('Ctrl Pts',(-17.0521330763772,49.0058283938343,11.9760118619666));
#5979=CARTESIAN_POINT('Ctrl Pts',(-20.6958381192294,48.7195710006295,2.42536318449525));
#5980=CARTESIAN_POINT('Ctrl Pts',(-19.3590314924988,48.4333136074246,-7.70895595345936));
#5981=CARTESIAN_POINT('Ctrl Pts',(-13.3634194522034,48.1470562142197,-15.988093155093));
#5982=CARTESIAN_POINT('Ctrl Pts',(-4.15186291835875,47.8607988210149,-20.4196507432648));
#5983=CARTESIAN_POINT('Ctrl Pts',(6.05885111223041,47.57454142781,-19.9371619192886));
#5984=CARTESIAN_POINT('Ctrl Pts',(14.8114855716522,47.2882840346051,-14.6567389735589));
#5985=CARTESIAN_POINT('Ctrl Pts',(19.9996943478753,47.0020266414003,-5.84913054897502));
#5986=CARTESIAN_POINT('Ctrl Pts',(20.3749203981706,46.7157692481955,4.36608760242662));
#5987=CARTESIAN_POINT('Ctrl Pts',(15.8468645179453,46.4295118549905,13.5305944856302));
#5988=CARTESIAN_POINT('Ctrl Pts',(7.50521609695625,46.1432544617857,19.4389257296494));
#5989=CARTESIAN_POINT('Ctrl Pts',(-2.64258369807324,45.8569970685808,20.6692247939581));
#5990=CARTESIAN_POINT('Ctrl Pts',(-12.1544382897133,45.570739675376,16.9254167466066));
#5991=CARTESIAN_POINT('Ctrl Pts',(-18.7412931032727,45.2844822821711,9.108459529571));
#5992=CARTESIAN_POINT('Ctrl Pts',(-20.8180029918923,44.9982248889663,-0.900474105254988));
#5993=CARTESIAN_POINT('Ctrl Pts',(-17.8848018768271,44.7119674957614,-10.6927061126403));
#5994=CARTESIAN_POINT('Ctrl Pts',(-10.6475728607049,44.4257101025565,-17.911708303806));
#5995=CARTESIAN_POINT('Ctrl Pts',(-0.847975472450949,44.1394527093517,-20.820207486545));
#5996=CARTESIAN_POINT('Ctrl Pts',(9.15568959952547,43.8531953161468,-18.7182651477586));
#5997=CARTESIAN_POINT('Ctrl Pts',(16.9560122044636,43.5669379229419,-12.1117196263264));
#5998=CARTESIAN_POINT('Ctrl Pts',(20.6758227566936,43.2806805297371,-2.59045469337867));
#5999=CARTESIAN_POINT('Ctrl Pts',(19.4199383789488,42.9944231365322,7.55421045129716));
#6000=CARTESIAN_POINT('Ctrl Pts',(13.4905911809021,42.7081657433273,15.8809335926583));
#6001=CARTESIAN_POINT('Ctrl Pts',(4.3146952514658,42.4219083501225,20.3858653746078));
#6002=CARTESIAN_POINT('Ctrl Pts',(-5.89954423216615,42.1356509569176,19.9848812865469));
#6003=CARTESIAN_POINT('Ctrl Pts',(-14.6940417944931,41.8493935637127,14.7744792776717));
#6004=CARTESIAN_POINT('Ctrl Pts',(-19.9523768486542,41.5631361705079,6.00855725394566));
#6005=CARTESIAN_POINT('Ctrl Pts',(-20.4091162664505,41.276878777303,-4.20334098154878));
#6006=CARTESIAN_POINT('Ctrl Pts',(-15.9543444216839,40.9906213840982,-13.4036933812639));
#6007=CARTESIAN_POINT('Ctrl Pts',(-7.66011469491681,40.7043639908933,-19.3784092496101));
#6008=CARTESIAN_POINT('Ctrl Pts',(2.47754318941698,40.4181065976885,-20.6896563994971));
#6009=CARTESIAN_POINT('Ctrl Pts',(12.0189733331918,40.1318492044836,-17.0218795143378));
#6010=CARTESIAN_POINT('Ctrl Pts',(18.6680037218944,39.8455918112787,-9.25773942299597));
#6011=CARTESIAN_POINT('Ctrl Pts',(20.8245264815166,39.5593344180738,0.73430171258537));
#6012=CARTESIAN_POINT('Ctrl Pts',(17.9695683413372,39.273077024869,10.5496310746324));
#6013=CARTESIAN_POINT('Ctrl Pts',(10.7901830118409,38.9868196316641,17.8261620310055));
#6014=CARTESIAN_POINT('Ctrl Pts',(1.01410977609369,38.7005622384593,20.8127769301908));
#6015=CARTESIAN_POINT('Ctrl Pts',(-9.00601183120152,38.4143048452544,18.7907384922372));
#6016=CARTESIAN_POINT('Ctrl Pts',(-16.8588113473383,38.1280474520496,12.2466559571647));
#6017=CARTESIAN_POINT('Ctrl Pts',(-20.6544904711107,37.8417900588446,2.75538120319177));
#6018=CARTESIAN_POINT('Ctrl Pts',(-19.4796083383799,37.5555326656399,-7.39898379191856));
#6019=CARTESIAN_POINT('Ctrl Pts',(-13.616903643854,37.2692752724349,-15.7727625147105));
#6020=CARTESIAN_POINT('Ctrl Pts',(-4.47725276397187,36.9830178792301,-20.3507815551993));
#6021=CARTESIAN_POINT('Ctrl Pts',(5.73986158437143,36.6967604860252,-20.0313277399755));
#6022=CARTESIAN_POINT('Ctrl Pts',(14.5756621070315,36.4105030928204,-14.8912785453127));
#6023=CARTESIAN_POINT('Ctrl Pts',(19.9037884924483,36.1242456996155,-6.16760124125568));
#6024=CARTESIAN_POINT('Ctrl Pts',(20.4420122338617,35.8379883064107,4.04032661365914));
#6025=CARTESIAN_POINT('Ctrl Pts',(16.0608080707293,35.5517309132058,13.2759385868384));
#6026=CARTESIAN_POINT('Ctrl Pts',(7.81452551743911,35.2654735200009,19.3166584048218));
#6027=CARTESIAN_POINT('Ctrl Pts',(-2.31234512731337,34.979216126796,20.7087703666995));
#6028=CARTESIAN_POINT('Ctrl Pts',(-11.8827423446293,34.6929587335912,17.117257770866));
#6029=CARTESIAN_POINT('Ctrl Pts',(-18.5935262995725,34.4067013403863,9.40643030258338));
#6030=CARTESIAN_POINT('Ctrl Pts',(-20.8297216005037,34.1204439471815,-0.568083836190487));
#6031=CARTESIAN_POINT('Ctrl Pts',(-18.05319419883,33.8341865539766,-10.40588152872));
#6032=CARTESIAN_POINT('Ctrl Pts',(-10.9320980456048,33.5479291607717,-17.7394854475793));
#6033=CARTESIAN_POINT('Ctrl Pts',(-1.18019512287958,33.2616717675669,-20.8040105652159));
#6034=CARTESIAN_POINT('Ctrl Pts',(8.8557915775431,32.975414374362,-18.8620352310169));
#6035=CARTESIAN_POINT('Ctrl Pts',(16.7604746650741,32.6891569811571,-12.3807719266849));
#6036=CARTESIAN_POINT('Ctrl Pts',(20.6319661818237,32.4028995879523,-2.92021255664697));
#6037=CARTESIAN_POINT('Ctrl Pts',(19.5377911679566,32.1166421947474,7.24344623178439));
#6038=CARTESIAN_POINT('Ctrl Pts',(13.7428435868346,31.8303848015426,15.6632628913445));
#6039=CARTESIAN_POINT('Ctrl Pts',(4.63849023324772,31.5441274083377,20.315099421013));
#6040=CARTESIAN_POINT('Ctrl Pts',(-2.17183539860553,31.3532891462011,20.154462126112));
#6041=CARTESIAN_POINT('Ctrl Pts',(-5.35555887007539,31.2578700151328,19.269617446402));
#6042=CARTESIAN_POINT('Ctrl Pts',(19.7370416654085,54.4928922913407,-2.15346503112956));
#6043=CARTESIAN_POINT('Ctrl Pts',(20.0928355145168,54.3974731602724,1.10747393125745));
#6044=CARTESIAN_POINT('Ctrl Pts',(19.1570370906464,54.2066348981358,7.80498101578834));
#6045=CARTESIAN_POINT('Ctrl Pts',(13.1384930031729,53.9203775049309,15.9773115118109));
#6046=CARTESIAN_POINT('Ctrl Pts',(3.95987850490573,53.6341201117261,20.3027935842728));
#6047=CARTESIAN_POINT('Ctrl Pts',(-6.17253337737106,53.3478627185212,19.7432641189159));
#6048=CARTESIAN_POINT('Ctrl Pts',(-14.8190881448888,53.0616053253163,14.4320060728482));
#6049=CARTESIAN_POINT('Ctrl Pts',(-19.8995980935399,52.7753479321115,5.64787421923547));
#6050=CARTESIAN_POINT('Ctrl Pts',(-20.1911081168258,52.4890905389066,-4.49554945993221));
#6051=CARTESIAN_POINT('Ctrl Pts',(-15.6236241942142,52.2028331457018,-13.5570487705905));
#6052=CARTESIAN_POINT('Ctrl Pts',(-7.29624451124241,51.9165757524969,-19.3560351345933));
#6053=CARTESIAN_POINT('Ctrl Pts',(2.7869835740689,51.630318359292,-20.4969226179126));
#6054=CARTESIAN_POINT('Ctrl Pts',(12.199522933203,51.3440609660872,-16.7051753015117));
#6055=CARTESIAN_POINT('Ctrl Pts',(18.6762093970289,51.0578035728823,-8.89327686948639));
#6056=CARTESIAN_POINT('Ctrl Pts',(20.6584152054717,50.7715461796774,1.05881182522432));
#6057=CARTESIAN_POINT('Ctrl Pts',(17.6691144103381,50.4852887864726,10.7560953996662));
#6058=CARTESIAN_POINT('Ctrl Pts',(10.4276919365922,50.1990313932677,17.8648938831192));
#6059=CARTESIAN_POINT('Ctrl Pts',(0.676815839638986,49.9127740000629,20.6744556134263));
#6060=CARTESIAN_POINT('Ctrl Pts',(-9.23693778618063,49.626516606858,18.5086513035438));
#6061=CARTESIAN_POINT('Ctrl Pts',(-16.9277963942096,49.3402592136531,11.8886880312868));
#6062=CARTESIAN_POINT('Ctrl Pts',(-20.544933136554,49.0540018204483,2.40767849897327));
#6063=CARTESIAN_POINT('Ctrl Pts',(-19.2178739179597,48.7677444272434,-7.6527456247159));
#6064=CARTESIAN_POINT('Ctrl Pts',(-13.2659792533917,48.4814870340385,-15.8715149857618));
#6065=CARTESIAN_POINT('Ctrl Pts',(-4.12158935329942,48.1952296408337,-20.2707595979142));
#6066=CARTESIAN_POINT('Ctrl Pts',(6.01467262490119,47.9089722476288,-19.7917888710112));
#6067=CARTESIAN_POINT('Ctrl Pts',(14.7034867092384,47.6227148544239,-14.5498684555297));
#6068=CARTESIAN_POINT('Ctrl Pts',(19.8538653405321,47.3364574612191,-5.80648125209329));
#6069=CARTESIAN_POINT('Ctrl Pts',(20.2263554068921,47.0502000680142,4.33425200484373));
#6070=CARTESIAN_POINT('Ctrl Pts',(15.7313161259571,46.7639426748093,13.4319353197311));
#6071=CARTESIAN_POINT('Ctrl Pts',(7.45049134995366,46.4776852816045,19.2971856013422));
#6072=CARTESIAN_POINT('Ctrl Pts',(-2.62331513572382,46.1914278883996,20.5185138639895));
#6073=CARTESIAN_POINT('Ctrl Pts',(-12.0658134517647,45.9051704951948,16.8020040243871));
#6074=CARTESIAN_POINT('Ctrl Pts',(-18.6046398063753,45.6189131019899,9.0420446339972));
#6075=CARTESIAN_POINT('Ctrl Pts',(-20.6662072364988,45.3326557087851,-0.893908242666113));
#6076=CARTESIAN_POINT('Ctrl Pts',(-17.7543937386396,45.0463983155802,-10.6147395851977));
#6077=CARTESIAN_POINT('Ctrl Pts',(-10.5699354251581,44.7601409223753,-17.7811039757433));
#6078=CARTESIAN_POINT('Ctrl Pts',(-0.841792406887648,44.4738835291704,-20.6683956569424));
#6079=CARTESIAN_POINT('Ctrl Pts',(9.08893032297768,44.1876261359656,-18.5817797606221));
#6080=CARTESIAN_POINT('Ctrl Pts',(16.8323763935723,43.9013687427607,-12.023406274152));
#6081=CARTESIAN_POINT('Ctrl Pts',(20.5250637172719,43.6151113495559,-2.57156623288863));
#6082=CARTESIAN_POINT('Ctrl Pts',(19.2783366980827,43.328853956351,7.49912845893205));
#6083=CARTESIAN_POINT('Ctrl Pts',(13.3922237015715,43.0425965631461,15.7651367839064));
#6084=CARTESIAN_POINT('Ctrl Pts',(4.28323438438626,42.7563391699413,20.2372205773575));
#6085=CARTESIAN_POINT('Ctrl Pts',(-5.85652734079825,42.4700817767364,19.8391602895559));
#6086=CARTESIAN_POINT('Ctrl Pts',(-14.5868992806386,42.1838243835316,14.6667502489376));
#6087=CARTESIAN_POINT('Ctrl Pts',(-19.8068928597809,41.8975669903267,5.9647454873923));
#6088=CARTESIAN_POINT('Ctrl Pts',(-20.2603019338852,41.6113095971218,-4.17269206101017));
#6089=CARTESIAN_POINT('Ctrl Pts',(-15.8380123333352,41.3250522039169,-13.3059595226097));
#6090=CARTESIAN_POINT('Ctrl Pts',(-7.60426049521436,41.0387948107121,-19.2371103809571));
#6091=CARTESIAN_POINT('Ctrl Pts',(2.45947803013612,40.7525374175072,-20.5387964912139));
#6092=CARTESIAN_POINT('Ctrl Pts',(11.9313362463456,40.4662800243024,-16.897763427886));
#6093=CARTESIAN_POINT('Ctrl Pts',(18.5318848190508,40.1800226310975,-9.19023604385356));
#6094=CARTESIAN_POINT('Ctrl Pts',(20.6726831596954,39.8937652378926,0.728947506267323));
#6095=CARTESIAN_POINT('Ctrl Pts',(17.838542123235,39.6075078446878,10.4727077876716));
#6096=CARTESIAN_POINT('Ctrl Pts',(10.7115057255637,39.3212504514829,17.6961814688778));
#6097=CARTESIAN_POINT('Ctrl Pts',(1.00671533198785,39.0349930582781,20.6610192809491));
#6098=CARTESIAN_POINT('Ctrl Pts',(-8.9403439393513,38.7487356650731,18.6537246612305));
#6099=CARTESIAN_POINT('Ctrl Pts',(-16.7358842825048,38.4624782718684,12.1573587083944));
#6100=CARTESIAN_POINT('Ctrl Pts',(-20.503886977366,38.1762208786634,2.73529017086311));
#6101=CARTESIAN_POINT('Ctrl Pts',(-19.3375715703204,37.8899634854586,-7.34503364433419));
#6102=CARTESIAN_POINT('Ctrl Pts',(-13.5176151493865,37.6037060922537,-15.6577544420571));
#6103=CARTESIAN_POINT('Ctrl Pts',(-4.44460659875754,37.3174486990489,-20.202392573789));
#6104=CARTESIAN_POINT('Ctrl Pts',(5.69800902892617,37.031191305844,-19.8852680757935));
#6105=CARTESIAN_POINT('Ctrl Pts',(14.4693827659292,36.7449339126392,-14.7826978675108));
#6106=CARTESIAN_POINT('Ctrl Pts',(19.7586587886868,36.4586765194343,-6.12262979561868));
#6107=CARTESIAN_POINT('Ctrl Pts',(20.2929580380985,36.1724191262294,4.01086632241656));
#6108=CARTESIAN_POINT('Ctrl Pts',(15.9436996965393,35.8861617330246,13.1791362602467));
#6109=CARTESIAN_POINT('Ctrl Pts',(7.75754542081439,35.5999043398198,19.1758097961035));
#6110=CARTESIAN_POINT('Ctrl Pts',(-2.29548451818504,35.3136469466148,20.5577710880745));
#6111=CARTESIAN_POINT('Ctrl Pts',(-11.7960985978944,35.02738955341,16.9924462273024));
#6112=CARTESIAN_POINT('Ctrl Pts',(-18.4579504466068,34.7411321602051,9.33784273601726));
#6113=CARTESIAN_POINT('Ctrl Pts',(-20.6778404117935,34.4548747670003,-0.563941620407828));
#6114=CARTESIAN_POINT('Ctrl Pts',(-17.9215581904489,34.1686173737954,-10.3300063952445));
#6115=CARTESIAN_POINT('Ctrl Pts',(-10.8523860312033,33.8823599805905,-17.6101369034981));
#6116=CARTESIAN_POINT('Ctrl Pts',(-1.17158954942402,33.5961025873857,-20.6523168157891));
#6117=CARTESIAN_POINT('Ctrl Pts',(8.79121881129372,33.3098451941808,-18.7245015766155));
#6118=CARTESIAN_POINT('Ctrl Pts',(16.638265055793,33.023587800976,-12.290496681009));
#6119=CARTESIAN_POINT('Ctrl Pts',(20.4815260735324,32.7373304077711,-2.89891980973079));
#6120=CARTESIAN_POINT('Ctrl Pts',(19.3953318557751,32.4510730145662,7.19063052197459));
#6121=CARTESIAN_POINT('Ctrl Pts',(13.6426333690242,32.1648156213614,15.5490525852304));
#6122=CARTESIAN_POINT('Ctrl Pts',(4.60467570307586,31.8785582281565,20.1669720190891));
#6123=CARTESIAN_POINT('Ctrl Pts',(-2.1560113389912,31.6877199660199,20.0075024085463));
#6124=CARTESIAN_POINT('Ctrl Pts',(-5.31650877240516,31.5923008349516,19.1291128862607));
#6125=CARTESIAN_POINT('Ctrl Pts',(19.4916112617573,54.7221509165299,-2.12668666176709));
#6126=CARTESIAN_POINT('Ctrl Pts',(19.8429547143851,54.6267317854616,1.0934633119458));
#6127=CARTESIAN_POINT('Ctrl Pts',(18.9188025464289,54.435893523325,7.70806260044675));
#6128=CARTESIAN_POINT('Ctrl Pts',(12.9750998048337,54.1496361301202,15.7785484496065));
#6129=CARTESIAN_POINT('Ctrl Pts',(3.91063405100273,53.8633787369153,20.0503401175446));
#6130=CARTESIAN_POINT('Ctrl Pts',(-6.09577171275476,53.5771213437104,19.4977183968944));
#6131=CARTESIAN_POINT('Ctrl Pts',(-14.6347965386317,53.2908639505056,14.2525369616721));
#6132=CARTESIAN_POINT('Ctrl Pts',(-19.6521252013387,53.0046065573007,5.57763254162236));
#6133=CARTESIAN_POINT('Ctrl Pts',(-19.9400098088463,52.7183491640959,-4.43964030615103));
#6134=CARTESIAN_POINT('Ctrl Pts',(-15.4293275720539,52.432091770891,-13.3884532914578));
#6135=CARTESIAN_POINT('Ctrl Pts',(-7.20550781106948,52.1458343776861,-19.1153213806834));
#6136=CARTESIAN_POINT('Ctrl Pts',(2.75232441408898,51.8595769844812,-20.2420215047524));
#6137=CARTESIAN_POINT('Ctrl Pts',(12.0478086851997,51.5733195912764,-16.4974282574968));
#6138=CARTESIAN_POINT('Ctrl Pts',(18.4439505479574,51.2870621980715,-8.78267942887381));
#6139=CARTESIAN_POINT('Ctrl Pts',(20.401505487785,51.0008048048667,1.04564439017211));
#6140=CARTESIAN_POINT('Ctrl Pts',(17.4493798771779,50.7145474116618,10.6223317120683));
#6141=CARTESIAN_POINT('Ctrl Pts',(10.298012318395,50.4282900184569,17.6427246297376));
#6142=CARTESIAN_POINT('Ctrl Pts',(0.668398903120931,50.1420326252521,20.4173464106668));
#6143=CARTESIAN_POINT('Ctrl Pts',(-9.12206648239754,49.8557752320472,18.2784762244733));
#6144=CARTESIAN_POINT('Ctrl Pts',(-16.7172809522183,49.5695178388423,11.7408393464271));
#6145=CARTESIAN_POINT('Ctrl Pts',(-20.2894346900898,49.2832604456375,2.37773641541062));
#6146=CARTESIAN_POINT('Ctrl Pts',(-18.9788788870531,48.9970030524326,-7.55757546283069));
#6147=CARTESIAN_POINT('Ctrl Pts',(-13.1010024648366,48.7107456592278,-15.6741355444392));
#6148=CARTESIAN_POINT('Ctrl Pts',(-4.070332935494,48.4244882660229,-20.0186707957866));
#6149=CARTESIAN_POINT('Ctrl Pts',(5.93987367075858,48.1382308728181,-19.5456565873916));
#6150=CARTESIAN_POINT('Ctrl Pts',(14.5206329619597,47.8519734796132,-14.368925117269));
#6151=CARTESIAN_POINT('Ctrl Pts',(19.606961068963,47.5657160864083,-5.73427138265408));
#6152=CARTESIAN_POINT('Ctrl Pts',(19.9748188187978,47.2794586932035,4.28035089713567));
#6153=CARTESIAN_POINT('Ctrl Pts',(15.5356802091074,46.9932012999986,13.2648946881484));
#6154=CARTESIAN_POINT('Ctrl Pts',(7.35783643827567,46.7069439067937,19.0572042439321));
#6155=CARTESIAN_POINT('Ctrl Pts',(-2.59069137699606,46.4206865135889,20.2633439697462));
#6156=CARTESIAN_POINT('Ctrl Pts',(-11.915762021975,46.134429120384,16.5930529464284));
#6157=CARTESIAN_POINT('Ctrl Pts',(-18.3732710043605,45.8481717271792,8.92959703724159));
#6158=CARTESIAN_POINT('Ctrl Pts',(-20.4092006155558,45.5619143339743,-0.882791527622558));
#6159=CARTESIAN_POINT('Ctrl Pts',(-17.5335986653375,45.2756569407694,-10.4827338271133));
#6160=CARTESIAN_POINT('Ctrl Pts',(-10.4384868552237,44.9893995475646,-17.559976731777));
#6161=CARTESIAN_POINT('Ctrl Pts',(-0.831323808583485,44.7031421543597,-20.4113618206262));
#6162=CARTESIAN_POINT('Ctrl Pts',(8.97589965201017,44.4168847611548,-18.350695247981));
#6163=CARTESIAN_POINT('Ctrl Pts',(16.6230476023797,44.13062736795,-11.8738822234453));
#6164=CARTESIAN_POINT('Ctrl Pts',(20.2698123685242,43.8443699747451,-2.53958602769265));
#6165=CARTESIAN_POINT('Ctrl Pts',(19.0385897471557,43.5581125815403,7.40586869224184));
#6166=CARTESIAN_POINT('Ctrl Pts',(13.2256769268747,43.2718551883354,15.569080270625));
#6167=CARTESIAN_POINT('Ctrl Pts',(4.22996773592773,42.9855977951305,19.9855488691264));
#6168=CARTESIAN_POINT('Ctrl Pts',(-5.78369509417002,42.6993404019257,19.5924388911872));
#6169=CARTESIAN_POINT('Ctrl Pts',(-14.4054954240311,42.4130830087208,14.4843533592442));
#6170=CARTESIAN_POINT('Ctrl Pts',(-19.5605727417728,42.126825615516,5.89056743115988));
#6171=CARTESIAN_POINT('Ctrl Pts',(-20.0083431840418,41.8405682223111,-4.12080012580584));
#6172=CARTESIAN_POINT('Ctrl Pts',(-15.6410495338402,41.5543108291062,-13.140485536204));
#6173=CARTESIAN_POINT('Ctrl Pts',(-7.50969329803673,41.2680534359013,-18.9978761238368));
#6174=CARTESIAN_POINT('Ctrl Pts',(2.42889176287495,40.9817960426965,-20.2833743605813));
#6175=CARTESIAN_POINT('Ctrl Pts',(11.7829571859348,40.6955386494916,-16.6876214782579));
#6176=CARTESIAN_POINT('Ctrl Pts',(18.3014208039293,40.4092812562868,-9.07594552676596));
#6177=CARTESIAN_POINT('Ctrl Pts',(20.4155960036494,40.1230238630819,0.719882256253895));
#6178=CARTESIAN_POINT('Ctrl Pts',(17.6167005738301,39.8367664698771,10.3424683484829));
#6179=CARTESIAN_POINT('Ctrl Pts',(10.578296575951,39.5505090766722,17.4761103280605));
#6180=CARTESIAN_POINT('Ctrl Pts',(0.994195738873623,39.2642516834673,20.4040771778391));
#6181=CARTESIAN_POINT('Ctrl Pts',(-8.82916110063272,38.9779942902625,18.4217454360012));
#6182=CARTESIAN_POINT('Ctrl Pts',(-16.5277554750095,38.6917368970576,12.0061688144023));
#6183=CARTESIAN_POINT('Ctrl Pts',(-20.2488989842305,38.4054795038528,2.70127388156862));
#6184=CARTESIAN_POINT('Ctrl Pts',(-19.0970879698103,38.1192221106478,-7.25369021320675));
#6185=CARTESIAN_POINT('Ctrl Pts',(-13.3495089963898,37.832964717443,-15.4630333442186));
#6186=CARTESIAN_POINT('Ctrl Pts',(-4.38933311268913,37.5467073242381,-19.9511539894729));
#6187=CARTESIAN_POINT('Ctrl Pts',(5.62714812935582,37.2604499310333,-19.6379732771709));
#6188=CARTESIAN_POINT('Ctrl Pts',(14.2894403531082,36.9741925378284,-14.598859044082));
#6189=CARTESIAN_POINT('Ctrl Pts',(19.512938515618,36.6879351446235,-6.04648827697771));
#6190=CARTESIAN_POINT('Ctrl Pts',(20.0405931700484,36.4016777514187,3.96098686433946));
#6191=CARTESIAN_POINT('Ctrl Pts',(15.7454225689498,36.1154203582138,13.0152394597937));
#6192=CARTESIAN_POINT('Ctrl Pts',(7.66107194303644,35.829162965009,18.937337874762));
#6193=CARTESIAN_POINT('Ctrl Pts',(-2.26693765382205,35.5429055718041,20.3021129942798));
#6194=CARTESIAN_POINT('Ctrl Pts',(-11.6494014308144,35.2566481785992,16.781126781882));
#6195=CARTESIAN_POINT('Ctrl Pts',(-18.2284057518238,34.9703907853944,9.22171659580266));
#6196=CARTESIAN_POINT('Ctrl Pts',(-20.4206893856,34.6841333921895,-0.556928447910499));
#6197=CARTESIAN_POINT('Ctrl Pts',(-17.6986837170356,34.3978759989846,-10.2015415005054));
#6198=CARTESIAN_POINT('Ctrl Pts',(-10.7174259373256,34.1116186057798,-17.3911360221588));
#6199=CARTESIAN_POINT('Ctrl Pts',(-1.15701746684761,33.8253612125749,-20.3954825342843));
#6200=CARTESIAN_POINT('Ctrl Pts',(8.6818863213883,33.5391038193701,-18.4916429665119));
#6201=CARTESIAN_POINT('Ctrl Pts',(16.4313585810362,33.2528464261652,-12.1376494739461));
#6202=CARTESIAN_POINT('Ctrl Pts',(20.2267995627571,32.9665890329603,-2.8628717936124));
#6203=CARTESIAN_POINT('Ctrl Pts',(19.1541630647916,32.6803316397554,7.101213614408));
#6204=CARTESIAN_POINT('Ctrl Pts',(13.4729057438463,32.3940742465506,15.3556705141589));
#6205=CARTESIAN_POINT('Ctrl Pts',(4.54755400228875,32.1078168533457,19.9162012301402));
#6206=CARTESIAN_POINT('Ctrl Pts',(-2.12943310431676,31.9169785912092,19.7586443984892));
#6207=CARTESIAN_POINT('Ctrl Pts',(-5.25039790755787,31.8215594601409,18.8912420859273));
#6208=CARTESIAN_POINT('Ctrl Pts',(19.4891569929248,54.7244434698974,-2.1264188819145));
#6209=CARTESIAN_POINT('Ctrl Pts',(19.8404559422262,54.6290243388291,1.09332320776234));
#6210=CARTESIAN_POINT('Ctrl Pts',(18.9164202351586,54.4381860766925,7.70709343019511));
#6211=CARTESIAN_POINT('Ctrl Pts',(12.9734658962871,54.1519286834877,15.7765608474946));
#6212=CARTESIAN_POINT('Ctrl Pts',(3.91014161352722,53.8656712902828,20.0478156190887));
#6213=CARTESIAN_POINT('Ctrl Pts',(-6.09500410711914,53.5794138970779,19.4952629748948));
#6214=CARTESIAN_POINT('Ctrl Pts',(-14.6329536490035,53.2931565038731,14.250742296303));
#6215=CARTESIAN_POINT('Ctrl Pts',(-19.6496505079137,53.0068991106682,5.57693013492155));
#6216=CARTESIAN_POINT('Ctrl Pts',(-19.9374988617836,52.7206417174634,-4.43908122263271));
#6217=CARTESIAN_POINT('Ctrl Pts',(-15.4273846337018,52.4343843242585,-13.3867673608494));
#6218=CARTESIAN_POINT('Ctrl Pts',(-7.20460045708284,52.1481269310536,-19.1129142776718));
#6219=CARTESIAN_POINT('Ctrl Pts',(2.75197782746062,51.8618695378487,-20.2394725301833));
#6220=CARTESIAN_POINT('Ctrl Pts',(12.0462915644812,51.5756121446439,-16.4953508168554));
#6221=CARTESIAN_POINT('Ctrl Pts',(18.4416279927814,51.289354751439,-8.78157347033156));
#6222=CARTESIAN_POINT('Ctrl Pts',(20.3989364274587,51.0030973582342,1.0455127177103));
#6223=CARTESIAN_POINT('Ctrl Pts',(17.4471825633646,50.7168399650293,10.6209940943791));
#6224=CARTESIAN_POINT('Ctrl Pts',(10.2967155408141,50.4305825718244,17.6405029690713));
#6225=CARTESIAN_POINT('Ctrl Pts',(0.668314734963058,50.1443251786196,20.4147753555185));
#6226=CARTESIAN_POINT('Ctrl Pts',(-9.12091778583661,49.8580677854147,18.2761745066984));
#6227=CARTESIAN_POINT('Ctrl Pts',(-16.7151758279943,49.5718103922098,11.7393608807856));
#6228=CARTESIAN_POINT('Ctrl Pts',(-20.2868797422733,49.285552999005,2.37743699886982));
#6229=CARTESIAN_POINT('Ctrl Pts',(-18.976488971025,48.9992956058001,-7.55662377486285));
#6230=CARTESIAN_POINT('Ctrl Pts',(-13.099352720615,48.7130382125953,-15.6721617783377));
#6231=CARTESIAN_POINT('Ctrl Pts',(-4.06982037866806,48.4267808193904,-20.0161499439244));
#6232=CARTESIAN_POINT('Ctrl Pts',(5.93912569194617,48.1405234261856,-19.5431952998601));
#6233=CARTESIAN_POINT('Ctrl Pts',(14.5188044507151,47.8542660329807,-14.3671157098405));
#6234=CARTESIAN_POINT('Ctrl Pts',(19.6044920616628,47.5680086397758,-5.73354929431732));
#6235=CARTESIAN_POINT('Ctrl Pts',(19.9723034889967,47.281751246571,4.27981189379005));
#6236=CARTESIAN_POINT('Ctrl Pts',(15.5337238780006,46.9954938533661,13.2632243057925));
#6237=CARTESIAN_POINT('Ctrl Pts',(7.35690990244912,46.7092364601612,19.0548044647804));
#6238=CARTESIAN_POINT('Ctrl Pts',(-2.59036514408827,46.4229790669564,20.2607923074049));
#6239=CARTESIAN_POINT('Ctrl Pts',(-11.9142615292001,46.1367216737515,16.5909634656204));
#6240=CARTESIAN_POINT('Ctrl Pts',(-18.3709573495274,45.8504642805467,8.92847257740328));
#6241=CARTESIAN_POINT('Ctrl Pts',(-20.4066305862109,45.5642068873418,-0.882680362066682));
#6242=CARTESIAN_POINT('Ctrl Pts',(-17.5313907462748,45.2779494941369,-10.4814137884671));
#6243=CARTESIAN_POINT('Ctrl Pts',(-10.437172388379,44.9916921009321,-17.5577654910554));
#6244=CARTESIAN_POINT('Ctrl Pts',(-0.831219124102038,44.7054347077272,-20.4087915191314));
#6245=CARTESIAN_POINT('Ctrl Pts',(8.97476936151339,44.4191773145224,-18.3483844360009));
#6246=CARTESIAN_POINT('Ctrl Pts',(16.6209543444934,44.1329199213175,-11.8723870043857));
#6247=CARTESIAN_POINT('Ctrl Pts',(20.2672598916495,43.8466625281126,-2.53926623022787));
#6248=CARTESIAN_POINT('Ctrl Pts',(19.0361923120353,43.5604051349078,7.40493610795193));
#6249=CARTESIAN_POINT('Ctrl Pts',(13.2240114830169,43.2741477417029,15.5671197336142));
#6250=CARTESIAN_POINT('Ctrl Pts',(4.22943507708361,42.987890348498,19.9830321881434));
#6251=CARTESIAN_POINT('Ctrl Pts',(-5.78296678215064,42.7016329552932,19.5899717125928));
#6252=CARTESIAN_POINT('Ctrl Pts',(-14.4036814114852,42.4153755620883,14.4825294165099));
#6253=CARTESIAN_POINT('Ctrl Pts',(-19.5581095759244,42.1291181688835,5.88982566123751));
#6254=CARTESIAN_POINT('Ctrl Pts',(-20.0058236326838,41.8428607756786,-4.12028121389707));
#6255=CARTESIAN_POINT('Ctrl Pts',(-15.6390799340972,41.5566033824737,-13.1388308200752));
#6256=CARTESIAN_POINT('Ctrl Pts',(-7.50874763962948,41.2703459892688,-18.9954838155809));
#6257=CARTESIAN_POINT('Ctrl Pts',(2.42858590458957,40.984088596064,-20.2808201759122));
#6258=CARTESIAN_POINT('Ctrl Pts',(11.7814734166139,40.6978312028591,-16.685520088904));
#6259=CARTESIAN_POINT('Ctrl Pts',(18.2991161968354,40.4115738096543,-9.07480263798868));
#6260=CARTESIAN_POINT('Ctrl Pts',(20.413025168965,40.1253164164494,0.71979160505406));
#6261=CARTESIAN_POINT('Ctrl Pts',(17.6144821901566,39.8390590232446,10.3411659727723));
#6262=CARTESIAN_POINT('Ctrl Pts',(10.5769645035621,39.5528016300397,17.4739096482189));
#6263=CARTESIAN_POINT('Ctrl Pts',(0.994070544738266,39.2665442368348,20.4015077936632));
#6264=CARTESIAN_POINT('Ctrl Pts',(-8.82804928819338,38.98028684363,18.4194256770235));
#6265=CARTESIAN_POINT('Ctrl Pts',(-16.5256742167881,38.6940294504251,12.0046569371488));
#6266=CARTESIAN_POINT('Ctrl Pts',(-20.2463491408741,38.4077720572203,2.70093372355491));
#6267=CARTESIAN_POINT('Ctrl Pts',(-19.0946831682996,38.1215146640153,-7.25277679199759));
#6268=CARTESIAN_POINT('Ctrl Pts',(-13.3478279589727,37.8352572708105,-15.4610861611707));
#6269=CARTESIAN_POINT('Ctrl Pts',(-4.38878038575677,37.5489998776056,-19.9486416396669));
#6270=CARTESIAN_POINT('Ctrl Pts',(5.62643953052426,37.2627424844008,-19.6355003646561));
#6271=CARTESIAN_POINT('Ctrl Pts',(14.2876409547905,36.9764850911959,-14.5970206822172));
#6272=CARTESIAN_POINT('Ctrl Pts',(19.5104813481329,36.690227697991,-6.04572687271288));
#6273=CARTESIAN_POINT('Ctrl Pts',(20.0380695575666,36.4039703047862,3.9604880769133));
#6274=CARTESIAN_POINT('Ctrl Pts',(15.7434398261144,36.1177129115813,13.0136005152982));
#6275=CARTESIAN_POINT('Ctrl Pts',(7.66010722209662,35.8314555183765,18.9349531897545));
#6276=CARTESIAN_POINT('Ctrl Pts',(-2.26665218927312,35.5451981251716,20.2995564500129));
#6277=CARTESIAN_POINT('Ctrl Pts',(-11.6479344801856,35.2589407319667,16.7790136177391));
#6278=CARTESIAN_POINT('Ctrl Pts',(-18.2261103378014,34.9726833387619,9.2205553510574));
#6279=CARTESIAN_POINT('Ctrl Pts',(-20.4181179122233,34.686425945557,-0.556858317191475));
#6280=CARTESIAN_POINT('Ctrl Pts',(-17.6964550042702,34.4001685523521,-10.2002568699848));
#6281=CARTESIAN_POINT('Ctrl Pts',(-10.7160763557452,34.1139111591473,-17.3889460447585));
#6282=CARTESIAN_POINT('Ctrl Pts',(-1.15687174811203,33.8276537659424,-20.3929142283091));
#6283=CARTESIAN_POINT('Ctrl Pts',(8.68079301217168,33.5413963727376,-18.4893144138117));
#6284=CARTESIAN_POINT('Ctrl Pts',(16.4292895459668,33.2551389795327,-12.1361210237995));
#6285=CARTESIAN_POINT('Ctrl Pts',(20.2242523341868,32.9688815863278,-2.86251131862187));
#6286=CARTESIAN_POINT('Ctrl Pts',(19.1517514114745,32.6826241931229,7.10031945815812));
#6287=CARTESIAN_POINT('Ctrl Pts',(13.4712084919399,32.3963667999181,15.3537367211865));
#6288=CARTESIAN_POINT('Ctrl Pts',(4.5469827934743,32.1101094067132,19.9136935582208));
#6289=CARTESIAN_POINT('Ctrl Pts',(-2.12916732578234,31.9192711445767,19.7561558540843));
#6290=CARTESIAN_POINT('Ctrl Pts',(-5.24973680839221,31.8238520135084,18.8888634120437));
#6291=CARTESIAN_POINT('Ctrl Pts',(19.4867027240924,54.7267360232649,-2.12615110206191));
#6292=CARTESIAN_POINT('Ctrl Pts',(19.8379571700673,54.6313168921966,1.09318310357887));
#6293=CARTESIAN_POINT('Ctrl Pts',(18.9140379238883,54.44047863006,7.70612425994348));
#6294=CARTESIAN_POINT('Ctrl Pts',(12.9718319877405,54.1542212368552,15.7745732453828));
#6295=CARTESIAN_POINT('Ctrl Pts',(3.90964917605172,53.8679638436503,20.0452911206329));
#6296=CARTESIAN_POINT('Ctrl Pts',(-6.09423650148351,53.5817064504454,19.4928075528951));
#6297=CARTESIAN_POINT('Ctrl Pts',(-14.6311107593753,53.2954490572406,14.248947630934));
#6298=CARTESIAN_POINT('Ctrl Pts',(-19.6471758144887,53.0091916640357,5.57622772822074));
#6299=CARTESIAN_POINT('Ctrl Pts',(-19.9349879147208,52.7229342708309,-4.4385221391144));
#6300=CARTESIAN_POINT('Ctrl Pts',(-15.4254416953498,52.436676877626,-13.3850814302411));
#6301=CARTESIAN_POINT('Ctrl Pts',(-7.2036931030962,52.1504194844211,-19.1105071746602));
#6302=CARTESIAN_POINT('Ctrl Pts',(2.75163124083226,51.8641620912162,-20.2369235556142));
#6303=CARTESIAN_POINT('Ctrl Pts',(12.0447744437628,51.5779046980115,-16.4932733762141));
#6304=CARTESIAN_POINT('Ctrl Pts',(18.4393054376054,51.2916473048065,-8.78046751178931));
#6305=CARTESIAN_POINT('Ctrl Pts',(20.3963673671325,51.0053899116017,1.04538104524849));
#6306=CARTESIAN_POINT('Ctrl Pts',(17.4449852495513,50.7191325183968,10.6196564766899));
#6307=CARTESIAN_POINT('Ctrl Pts',(10.2954187632331,50.4328751251919,17.638281308405));
#6308=CARTESIAN_POINT('Ctrl Pts',(0.668230566805185,50.1466177319871,20.4122043003701));
#6309=CARTESIAN_POINT('Ctrl Pts',(-9.11976908927569,49.8603603387822,18.2738727889235));
#6310=CARTESIAN_POINT('Ctrl Pts',(-16.7130707037703,49.5741029455773,11.7378824151441));
#6311=CARTESIAN_POINT('Ctrl Pts',(-20.2843247944569,49.2878455523725,2.37713758232903));
#6312=CARTESIAN_POINT('Ctrl Pts',(-18.9740990549969,49.0015881591676,-7.55567208689501));
#6313=CARTESIAN_POINT('Ctrl Pts',(-13.0977029763934,48.7153307659628,-15.6701880122362));
#6314=CARTESIAN_POINT('Ctrl Pts',(-4.06930782184213,48.429073372758,-20.0136290920622));
#6315=CARTESIAN_POINT('Ctrl Pts',(5.93837771313375,48.1428159795531,-19.5407340123286));
#6316=CARTESIAN_POINT('Ctrl Pts',(14.5169759394705,47.8565585863482,-14.3653063024121));
#6317=CARTESIAN_POINT('Ctrl Pts',(19.6020230543625,47.5703011931433,-5.73282720598057));
#6318=CARTESIAN_POINT('Ctrl Pts',(19.9697881591957,47.2840437999385,4.27927289044443));
#6319=CARTESIAN_POINT('Ctrl Pts',(15.5317675468937,46.9977864067336,13.2615539234367));
#6320=CARTESIAN_POINT('Ctrl Pts',(7.35598336662257,46.7115290135287,19.0524046856288));
#6321=CARTESIAN_POINT('Ctrl Pts',(-2.59003891118047,46.4252716203239,20.2582406450635));
#6322=CARTESIAN_POINT('Ctrl Pts',(-11.9127610364253,46.139014227119,16.5888739848123));
#6323=CARTESIAN_POINT('Ctrl Pts',(-18.3686436946943,45.8527568339142,8.92734811756499));
#6324=CARTESIAN_POINT('Ctrl Pts',(-20.404060556866,45.5664994407093,-0.882569196510804));
#6325=CARTESIAN_POINT('Ctrl Pts',(-17.5291828272122,45.2802420475044,-10.4800937498209));
#6326=CARTESIAN_POINT('Ctrl Pts',(-10.4358579215344,44.9939846542997,-17.5555542503337));
#6327=CARTESIAN_POINT('Ctrl Pts',(-0.83111443962059,44.7077272610947,-20.4062212176367));
#6328=CARTESIAN_POINT('Ctrl Pts',(8.9736390710166,44.4214698678898,-18.3460736240208));
#6329=CARTESIAN_POINT('Ctrl Pts',(16.6188610866072,44.135212474685,-11.870891785326));
#6330=CARTESIAN_POINT('Ctrl Pts',(20.2647074147747,43.8489550814801,-2.53894643276308));
#6331=CARTESIAN_POINT('Ctrl Pts',(19.0337948769148,43.5626976882753,7.40400352366201));
#6332=CARTESIAN_POINT('Ctrl Pts',(13.222346039159,43.2764402950704,15.5651591966033));
#6333=CARTESIAN_POINT('Ctrl Pts',(4.22890241823948,42.9901829018655,19.9805155071603));
#6334=CARTESIAN_POINT('Ctrl Pts',(-5.78223847013127,42.7039255086607,19.5875045339983));
#6335=CARTESIAN_POINT('Ctrl Pts',(-14.4018673989393,42.4176681154558,14.4807054737756));
#6336=CARTESIAN_POINT('Ctrl Pts',(-19.555646410076,42.131410722251,5.88908389131514));
#6337=CARTESIAN_POINT('Ctrl Pts',(-20.0033040813258,41.8451533290461,-4.11976230198829));
#6338=CARTESIAN_POINT('Ctrl Pts',(-15.6371103343542,41.5588959358412,-13.1371761039464));
#6339=CARTESIAN_POINT('Ctrl Pts',(-7.50780198122223,41.2726385426363,-18.993091507325));
#6340=CARTESIAN_POINT('Ctrl Pts',(2.42828004630419,40.9863811494315,-20.2782659912431));
#6341=CARTESIAN_POINT('Ctrl Pts',(11.7799896472929,40.7001237562266,-16.6834186995501));
#6342=CARTESIAN_POINT('Ctrl Pts',(18.2968115897414,40.4138663630218,-9.07365974921141));
#6343=CARTESIAN_POINT('Ctrl Pts',(20.4104543342806,40.1276089698169,0.719700953854232));
#6344=CARTESIAN_POINT('Ctrl Pts',(17.612263806483,39.8413515766121,10.3398635970617));
#6345=CARTESIAN_POINT('Ctrl Pts',(10.5756324311732,39.5550941834072,17.4717089683773));
#6346=CARTESIAN_POINT('Ctrl Pts',(0.993945350602907,39.2688367902023,20.3989384094874));
#6347=CARTESIAN_POINT('Ctrl Pts',(-8.82693747575403,38.9825793969975,18.4171059180458));
#6348=CARTESIAN_POINT('Ctrl Pts',(-16.5235929585668,38.6963220037926,12.0031450598952));
#6349=CARTESIAN_POINT('Ctrl Pts',(-20.2437992975177,38.4100646105878,2.70059356554118));
#6350=CARTESIAN_POINT('Ctrl Pts',(-19.092278366789,38.1238072173828,-7.25186337078843));
#6351=CARTESIAN_POINT('Ctrl Pts',(-13.3461469215555,37.837549824178,-15.4591389781227));
#6352=CARTESIAN_POINT('Ctrl Pts',(-4.3882276588244,37.5512924309731,-19.9461292898609));
#6353=CARTESIAN_POINT('Ctrl Pts',(5.6257309316927,37.2650350377683,-19.6330274521414));
#6354=CARTESIAN_POINT('Ctrl Pts',(14.2858415564729,36.9787776445634,-14.5951823203523));
#6355=CARTESIAN_POINT('Ctrl Pts',(19.5080241806478,36.6925202513585,-6.04496546844805));
#6356=CARTESIAN_POINT('Ctrl Pts',(20.0355459450848,36.4062628581537,3.95998928948713));
#6357=CARTESIAN_POINT('Ctrl Pts',(15.7414570832789,36.1200054649488,13.0119615708027));
#6358=CARTESIAN_POINT('Ctrl Pts',(7.6591425011568,35.833748071744,18.932568504747));
#6359=CARTESIAN_POINT('Ctrl Pts',(-2.2663667247242,35.5474906785391,20.296999905746));
#6360=CARTESIAN_POINT('Ctrl Pts',(-11.6464675295567,35.2612332853342,16.7769004535961));
#6361=CARTESIAN_POINT('Ctrl Pts',(-18.223814923779,34.9749758921294,9.21939410631215));
#6362=CARTESIAN_POINT('Ctrl Pts',(-20.4155464388465,34.6887184989245,-0.556788186472455));
#6363=CARTESIAN_POINT('Ctrl Pts',(-17.6942262915047,34.4024611057196,-10.1989722394641));
#6364=CARTESIAN_POINT('Ctrl Pts',(-10.7147267741649,34.1162037125148,-17.3867560673581));
#6365=CARTESIAN_POINT('Ctrl Pts',(-1.15672602937646,33.8299463193099,-20.3903459223338));
#6366=CARTESIAN_POINT('Ctrl Pts',(8.67969970295505,33.5436889261051,-18.4869858611114));
#6367=CARTESIAN_POINT('Ctrl Pts',(16.4272205108975,33.2574315329002,-12.134592573653));
#6368=CARTESIAN_POINT('Ctrl Pts',(20.2217051056165,32.9711741396953,-2.86215084363134));
#6369=CARTESIAN_POINT('Ctrl Pts',(19.1493397581574,32.6849167464904,7.09942530190823));
#6370=CARTESIAN_POINT('Ctrl Pts',(13.4695112400335,32.3986593532856,15.3518029282142));
#6371=CARTESIAN_POINT('Ctrl Pts',(4.54641158465985,32.1124019600807,19.9111858863013));
#6372=CARTESIAN_POINT('Ctrl Pts',(-2.12890154724792,31.9215636979442,19.7536673096795));
#6373=CARTESIAN_POINT('Ctrl Pts',(-5.24907570922655,31.8261445668759,18.8864847381601));
#6374=CARTESIAN_POINT('Ctrl Pts',(19.4842484552599,54.7290285766324,-2.12588332220932));
#6375=CARTESIAN_POINT('Ctrl Pts',(19.8354583979083,54.6336094455641,1.09304299939541));
#6376=CARTESIAN_POINT('Ctrl Pts',(18.911655612618,54.4427711834275,7.70515508969184));
#6377=CARTESIAN_POINT('Ctrl Pts',(12.9701980791939,54.1565137902227,15.7725856432709));
#6378=CARTESIAN_POINT('Ctrl Pts',(3.90915673857621,53.8702563970178,20.042766622177));
#6379=CARTESIAN_POINT('Ctrl Pts',(-6.09346889584789,53.5839990038129,19.4903521308955));
#6380=CARTESIAN_POINT('Ctrl Pts',(-14.6292678697472,53.2977416106081,14.2471529655649));
#6381=CARTESIAN_POINT('Ctrl Pts',(-19.6447011210637,53.0114842174032,5.57552532151993));
#6382=CARTESIAN_POINT('Ctrl Pts',(-19.932476967658,52.7252268241984,-4.43796305559608));
#6383=CARTESIAN_POINT('Ctrl Pts',(-15.4234987569977,52.4389694309935,-13.3833954996328));
#6384=CARTESIAN_POINT('Ctrl Pts',(-7.20278574910955,52.1527120377887,-19.1081000716486));
#6385=CARTESIAN_POINT('Ctrl Pts',(2.7512846542039,51.8664546445838,-20.2343745810451));
#6386=CARTESIAN_POINT('Ctrl Pts',(12.0432573230443,51.5801972513789,-16.4911959355728));
#6387=CARTESIAN_POINT('Ctrl Pts',(18.4369828824295,51.293939858174,-8.77936155324705));
#6388=CARTESIAN_POINT('Ctrl Pts',(20.3937983068062,51.0076824649692,1.04524937278667));
#6389=CARTESIAN_POINT('Ctrl Pts',(17.442787935738,50.7214250717643,10.6183188590008));
#6390=CARTESIAN_POINT('Ctrl Pts',(10.2941219856521,50.4351676785594,17.6360596477387));
#6391=CARTESIAN_POINT('Ctrl Pts',(0.668146398647312,50.1489102853546,20.4096332452217));
#6392=CARTESIAN_POINT('Ctrl Pts',(-9.11862039271476,49.8626528921497,18.2715710711487));
#6393=CARTESIAN_POINT('Ctrl Pts',(-16.7109655795463,49.5763954989448,11.7364039495027));
#6394=CARTESIAN_POINT('Ctrl Pts',(-20.2817698466404,49.29013810574,2.37683816578823));
#6395=CARTESIAN_POINT('Ctrl Pts',(-18.9717091389687,49.0038807125351,-7.55472039892717));
#6396=CARTESIAN_POINT('Ctrl Pts',(-13.0960532321718,48.7176233193303,-15.6682142461347));
#6397=CARTESIAN_POINT('Ctrl Pts',(-4.06879526501619,48.4313659261255,-20.0111082402));
#6398=CARTESIAN_POINT('Ctrl Pts',(5.93762973432133,48.1451085329206,-19.5382727247972));
#6399=CARTESIAN_POINT('Ctrl Pts',(14.5151474282259,47.8588511397157,-14.3634968949836));
#6400=CARTESIAN_POINT('Ctrl Pts',(19.5995540470623,47.5725937465108,-5.73210511764381));
#6401=CARTESIAN_POINT('Ctrl Pts',(19.9672728293946,47.286336353306,4.27873388709882));
#6402=CARTESIAN_POINT('Ctrl Pts',(15.5298112157868,47.0000789601011,13.2598835410808));
#6403=CARTESIAN_POINT('Ctrl Pts',(7.35505683079602,46.7138215668962,19.0500049064771));
#6404=CARTESIAN_POINT('Ctrl Pts',(-2.58971267827268,46.4275641736914,20.2556889827221));
#6405=CARTESIAN_POINT('Ctrl Pts',(-11.9112605436505,46.1413067804865,16.5867845040042));
#6406=CARTESIAN_POINT('Ctrl Pts',(-18.3663300398612,45.8550493872817,8.92622365772668));
#6407=CARTESIAN_POINT('Ctrl Pts',(-20.401490527521,45.5687919940768,-0.882458030954929));
#6408=CARTESIAN_POINT('Ctrl Pts',(-17.5269749081496,45.2825346008719,-10.4787737111747));
#6409=CARTESIAN_POINT('Ctrl Pts',(-10.4345434546898,44.9962772076671,-17.5533430096121));
#6410=CARTESIAN_POINT('Ctrl Pts',(-0.831009755139143,44.7100198144622,-20.4036509161419));
#6411=CARTESIAN_POINT('Ctrl Pts',(8.97250878051982,44.4237624212574,-18.3437628120407));
#6412=CARTESIAN_POINT('Ctrl Pts',(16.616767828721,44.1375050280525,-11.8693965662664));
#6413=CARTESIAN_POINT('Ctrl Pts',(20.2621549379,43.8512476348476,-2.5386266352983));
#6414=CARTESIAN_POINT('Ctrl Pts',(19.0313974417944,43.5649902416428,7.40307093937211));
#6415=CARTESIAN_POINT('Ctrl Pts',(13.2206805953012,43.2787328484379,15.5631986595924));
#6416=CARTESIAN_POINT('Ctrl Pts',(4.22836975939536,42.992475455233,19.9779988261773));
#6417=CARTESIAN_POINT('Ctrl Pts',(-5.7815101581119,42.7062180620282,19.5850373554038));
#6418=CARTESIAN_POINT('Ctrl Pts',(-14.4000533863935,42.4199606688233,14.4788815310413));
#6419=CARTESIAN_POINT('Ctrl Pts',(-19.5531832442276,42.1337032756185,5.88834212139276));
#6420=CARTESIAN_POINT('Ctrl Pts',(-20.0007845299679,41.8474458824136,-4.11924339007953));
#6421=CARTESIAN_POINT('Ctrl Pts',(-15.6351407346112,41.5611884892087,-13.1355213878175));
#6422=CARTESIAN_POINT('Ctrl Pts',(-7.50685632281498,41.2749310960039,-18.990699199069));
#6423=CARTESIAN_POINT('Ctrl Pts',(2.42797418801882,40.988673702799,-20.275711806574));
#6424=CARTESIAN_POINT('Ctrl Pts',(11.778505877972,40.7024163095941,-16.6813173101961));
#6425=CARTESIAN_POINT('Ctrl Pts',(18.2945069826475,40.4161589163894,-9.07251686043413));
#6426=CARTESIAN_POINT('Ctrl Pts',(20.4078834995962,40.1299015231844,0.719610302654397));
#6427=CARTESIAN_POINT('Ctrl Pts',(17.6100454228095,39.8436441299796,10.3385612213511));
#6428=CARTESIAN_POINT('Ctrl Pts',(10.5743003587843,39.5573867367747,17.4695082885356));
#6429=CARTESIAN_POINT('Ctrl Pts',(0.993820156467551,39.2711293435698,20.3963690253115));
#6430=CARTESIAN_POINT('Ctrl Pts',(-8.82582566331469,38.984871950365,18.4147861590682));
#6431=CARTESIAN_POINT('Ctrl Pts',(-16.5215117003454,38.6986145571601,12.0016331826417));
#6432=CARTESIAN_POINT('Ctrl Pts',(-20.2412494541613,38.4123571639553,2.70025340752747));
#6433=CARTESIAN_POINT('Ctrl Pts',(-19.0898735652784,38.1260997707503,-7.25094994957927));
#6434=CARTESIAN_POINT('Ctrl Pts',(-13.3444658841383,37.8398423775456,-15.4571917950747));
#6435=CARTESIAN_POINT('Ctrl Pts',(-4.38767493189203,37.5535849843406,-19.9436169400549));
#6436=CARTESIAN_POINT('Ctrl Pts',(5.62502233286113,37.2673275911359,-19.6305545396266));
#6437=CARTESIAN_POINT('Ctrl Pts',(14.2840421581553,36.9810701979309,-14.5933439584875));
#6438=CARTESIAN_POINT('Ctrl Pts',(19.5055670131628,36.694812804726,-6.04420406418323));
#6439=CARTESIAN_POINT('Ctrl Pts',(20.033022332603,36.4085554115212,3.95949050206097));
#6440=CARTESIAN_POINT('Ctrl Pts',(15.7394743404435,36.1222980183163,13.0103226263072));
#6441=CARTESIAN_POINT('Ctrl Pts',(7.65817778021698,35.8360406251115,18.9301838197395));
#6442=CARTESIAN_POINT('Ctrl Pts',(-2.26608126017527,35.5497832319066,20.2944433614791));
#6443=CARTESIAN_POINT('Ctrl Pts',(-11.6450005789278,35.2635258387017,16.7747872894531));
#6444=CARTESIAN_POINT('Ctrl Pts',(-18.2215195097566,34.9772684454969,9.2182328615669));
#6445=CARTESIAN_POINT('Ctrl Pts',(-20.4129749654698,34.691011052292,-0.556718055753438));
#6446=CARTESIAN_POINT('Ctrl Pts',(-17.6919975787392,34.4047536590871,-10.1976876089435));
#6447=CARTESIAN_POINT('Ctrl Pts',(-10.7133771925845,34.1184962658823,-17.3845660899578));
#6448=CARTESIAN_POINT('Ctrl Pts',(-1.15658031064088,33.8322388726774,-20.3877776163586));
#6449=CARTESIAN_POINT('Ctrl Pts',(8.67860639373843,33.5459814794727,-18.4846573084111));
#6450=CARTESIAN_POINT('Ctrl Pts',(16.4251514758282,33.2597240862677,-12.1330641235064));
#6451=CARTESIAN_POINT('Ctrl Pts',(20.2191578770462,32.9734666930628,-2.86179036864081));
#6452=CARTESIAN_POINT('Ctrl Pts',(19.1469281048403,32.6872092998579,7.09853114565834));
#6453=CARTESIAN_POINT('Ctrl Pts',(13.4678139881271,32.4009519066531,15.3498691352418));
#6454=CARTESIAN_POINT('Ctrl Pts',(4.5458403758454,32.1146945134482,19.9086782143819));
#6455=CARTESIAN_POINT('Ctrl Pts',(-2.12863576871351,31.9238562513117,19.7511787652746));
#6456=CARTESIAN_POINT('Ctrl Pts',(-5.24841461006088,31.8284371202434,18.8841060642764));
#6457=CARTESIAN_POINT('',(19.9997203427735,35.6137996957893,-5.09685236242726E-7));
#6458=CARTESIAN_POINT('',(-19.9991257143226,37.4282757859702,-1.060724693567E-6));
#6459=CARTESIAN_POINT('Ctrl Pts',(19.9991769807994,35.6137996688963,-3.32105537412293E-7));
#6460=CARTESIAN_POINT('Ctrl Pts',(19.9975286087433,35.6716469903309,-2.00350663106095));
#6461=CARTESIAN_POINT('Ctrl Pts',(19.2044554971667,35.8249144739814,-7.3125586935452));
#6462=CARTESIAN_POINT('Ctrl Pts',(14.5756425267251,36.0736010887001,-14.8912585424175));
#6463=CARTESIAN_POINT('Ctrl Pts',(5.73985387472365,36.359858481905,-20.0313008322374));
#6464=CARTESIAN_POINT('Ctrl Pts',(-4.47724675007013,36.6461158751098,-20.3507542185128));
#6465=CARTESIAN_POINT('Ctrl Pts',(-13.6168853524313,36.9323732683147,-15.7727413274892));
#6466=CARTESIAN_POINT('Ctrl Pts',(-18.9565618719106,37.1930931943286,-8.14601067102887));
#6467=CARTESIAN_POINT('Ctrl Pts',(-19.9972466364964,37.3583939892741,-2.41992052921144));
#6468=CARTESIAN_POINT('Ctrl Pts',(-19.9991257143266,37.428275878556,-1.06339838410344E-6));
#6469=CARTESIAN_POINT('',(-19.606692391933,38.3285907142842,-6.52486151553493E-6));
#6470=CARTESIAN_POINT('Origin',(-19.0460498575425,37.5484333265896,-4.15473432706735E-5));
#6471=CARTESIAN_POINT('',(19.60659859477,36.5151113852163,-6.48562386778766E-6));
#6472=CARTESIAN_POINT('Ctrl Pts',(-19.6065527400656,38.3284382254051,-1.92965135185014E-6));
#6473=CARTESIAN_POINT('Ctrl Pts',(-19.6064816306962,38.3214010051428,-0.24546503691556));
#6474=CARTESIAN_POINT('Ctrl Pts',(-19.6018903370721,38.3143318821794,-0.490523528043517));
#6475=CARTESIAN_POINT('Ctrl Pts',(-19.5928064078599,38.3072372821985,-0.735003285564459));
#6476=CARTESIAN_POINT('Ctrl Pts',(-19.5734582771935,38.2921262829543,-1.25572798336444));
#6477=CARTESIAN_POINT('Ctrl Pts',(-19.5337277741488,38.2768998220842,-1.77382407363922));
#6478=CARTESIAN_POINT('Ctrl Pts',(-19.4738917977642,38.261619823608,-2.28764427739444));
#6479=CARTESIAN_POINT('Ctrl Pts',(-19.4295121635217,38.2502868299046,-2.66873863043861));
#6480=CARTESIAN_POINT('Ctrl Pts',(-19.3740728619777,38.2389243144595,-3.04748177586114));
#6481=CARTESIAN_POINT('Ctrl Pts',(-19.3076940317063,38.2275571510876,-3.42321909537826));
#6482=CARTESIAN_POINT('Ctrl Pts',(-19.3037407923276,38.2268801714288,-3.44559640394961));
#6483=CARTESIAN_POINT('Ctrl Pts',(-19.2997487578129,38.2262031714306,-3.4679630563374));
#6484=CARTESIAN_POINT('Ctrl Pts',(-19.2957179528566,38.2255261576213,-3.49031891578406));
#6485=CARTESIAN_POINT('Ctrl Pts',(-19.2846448302994,38.223666316482,-3.55173324225464));
#6486=CARTESIAN_POINT('Ctrl Pts',(-19.273279117959,38.2218063701963,-3.61306611680491));
#6487=CARTESIAN_POINT('Ctrl Pts',(-19.2616213309563,38.2199464538628,-3.67431471132612));
#6488=CARTESIAN_POINT('Ctrl Pts',(-19.1859180162957,38.2078685327781,-4.07205071581049));
#6489=CARTESIAN_POINT('Ctrl Pts',(-19.0978979411997,38.1957915943767,-4.46623412376666));
#6490=CARTESIAN_POINT('Ctrl Pts',(-18.9980809827903,38.1837499133754,-4.85616527173311));
#6491=CARTESIAN_POINT('Ctrl Pts',(-18.9695189224102,38.1803042541876,-4.96774187324223));
#6492=CARTESIAN_POINT('Ctrl Pts',(-18.9399908401207,38.1768614721376,-5.07897081217355));
#6493=CARTESIAN_POINT('Ctrl Pts',(-18.9095086111142,38.1734223299257,-5.18983689195414));
#6494=CARTESIAN_POINT('Ctrl Pts',(-18.8042436083947,38.1615458587459,-5.57269334864992));
#6495=CARTESIAN_POINT('Ctrl Pts',(-18.6876015483329,38.1497127472622,-5.95121634383531));
#6496=CARTESIAN_POINT('Ctrl Pts',(-18.5600800119694,38.1379558117129,-6.32475488832808));
#6497=CARTESIAN_POINT('Ctrl Pts',(-18.5245501605861,38.1346801126843,-6.42882961445071));
#6498=CARTESIAN_POINT('Ctrl Pts',(-18.4881756784329,38.1314102839732,-6.53251784905278));
#6499=CARTESIAN_POINT('Ctrl Pts',(-18.4509671201825,38.1281469226601,-6.63580652167005));
#6500=CARTESIAN_POINT('Ctrl Pts',(-18.4115975947957,38.1246940346122,-6.74509390634705));
#6501=CARTESIAN_POINT('Ctrl Pts',(-18.3712956774121,38.1212472826989,-6.85393381428967));
#6502=CARTESIAN_POINT('Ctrl Pts',(-18.3300716009059,38.1178098144501,-6.96230925627709));
#6503=CARTESIAN_POINT('Ctrl Pts',(-18.2866034034477,38.1141852202504,-7.07658434770875));
#6504=CARTESIAN_POINT('Ctrl Pts',(-18.2421099082503,38.1105709427311,-7.19034305296013));
#6505=CARTESIAN_POINT('Ctrl Pts',(-18.1966086775199,38.1069653338319,-7.30356766649902));
#6506=CARTESIAN_POINT('Ctrl Pts',(-18.0364344315031,38.0942728049136,-7.70214297562891));
#6507=CARTESIAN_POINT('Ctrl Pts',(-17.8636066844371,38.0817606328793,-8.09427338820435));
#6508=CARTESIAN_POINT('Ctrl Pts',(-17.6788297942159,38.0693683186644,-8.47919883335055));
#6509=CARTESIAN_POINT('Ctrl Pts',(-17.4941410557528,38.0569819164675,-8.86394064159966));
#6510=CARTESIAN_POINT('Ctrl Pts',(-17.2975147487385,38.0447152746491,-9.24148444724058));
#6511=CARTESIAN_POINT('Ctrl Pts',(-17.0896387799908,38.0325078967615,-9.61112214656425));
#6512=CARTESIAN_POINT('Ctrl Pts',(-16.9719478534403,38.0255965754434,-9.82039599184553));
#6513=CARTESIAN_POINT('Ctrl Pts',(-16.8506506255678,38.0187043291726,-10.0271365130934));
#6514=CARTESIAN_POINT('Ctrl Pts',(-16.7258696576324,38.0118199063625,-10.2312223906275));
#6515=CARTESIAN_POINT('Ctrl Pts',(-16.7240420054285,38.011719071029,-10.234211612542));
#6516=CARTESIAN_POINT('Ctrl Pts',(-16.7222136058273,38.0116182373854,-10.2372002650485));
#6517=CARTESIAN_POINT('Ctrl Pts',(-16.7203844592107,38.0115174053963,-10.2401883477739));
#6518=CARTESIAN_POINT('Ctrl Pts',(-16.496887046166,37.9991970760678,-10.605292354764));
#6519=CARTESIAN_POINT('Ctrl Pts',(-16.2622386235539,37.9869016471332,-10.9618855007411));
#6520=CARTESIAN_POINT('Ctrl Pts',(-16.0171233509335,37.9745682865865,-11.3093111814066));
#6521=CARTESIAN_POINT('Ctrl Pts',(-15.772008078313,37.9622349260397,-11.6567368620721));
#6522=CARTESIAN_POINT('Ctrl Pts',(-15.5164260326756,37.9498636372587,-11.9949951748358));
#6523=CARTESIAN_POINT('Ctrl Pts',(-15.2510385443451,37.937391841283,-12.3234781400407));
#6524=CARTESIAN_POINT('Ctrl Pts',(-15.0209201721003,37.9265775055848,-12.6083068097666));
#6525=CARTESIAN_POINT('Ctrl Pts',(-14.7834292007834,37.9156876614698,-12.8857874497342));
#6526=CARTESIAN_POINT('Ctrl Pts',(-14.5391979287929,37.9046834544902,-13.1557243617804));
#6527=CARTESIAN_POINT('Ctrl Pts',(-14.5035166740065,37.9030757819356,-13.1951611122689));
#6528=CARTESIAN_POINT('Ctrl Pts',(-14.4676914664921,37.9014656665319,-13.234436940251));
#6529=CARTESIAN_POINT('Ctrl Pts',(-14.4317241868389,37.8998529847101,-13.2735513270112));
#6530=CARTESIAN_POINT('Ctrl Pts',(-14.4050351306952,37.8986563149564,-13.3025756534083));
#6531=CARTESIAN_POINT('Ctrl Pts',(-14.3782678830665,37.8974582328909,-13.3315110490146));
#6532=CARTESIAN_POINT('Ctrl Pts',(-14.3514232272767,37.896258688534,-13.3603572863031));
#6533=CARTESIAN_POINT('Ctrl Pts',(-14.2807641331342,37.8931013108308,-13.4362848382217));
#6534=CARTESIAN_POINT('Ctrl Pts',(-14.2095609796548,37.8899477113937,-13.511580594002));
#6535=CARTESIAN_POINT('Ctrl Pts',(-14.137826116108,37.8867988623338,-13.5862395726073));
#6536=CARTESIAN_POINT('Ctrl Pts',(-14.1218861255362,37.8860991659541,-13.6028293220852));
#6537=CARTESIAN_POINT('Ctrl Pts',(-14.105919880727,37.8853997033161,-13.6193876313737));
#6538=CARTESIAN_POINT('Ctrl Pts',(-14.089927513425,37.884700487121,-13.6359144454374));
#6539=CARTESIAN_POINT('Ctrl Pts',(-13.8018306121266,37.8721043520178,-13.933639218148));
#6540=CARTESIAN_POINT('Ctrl Pts',(-13.5052571195766,37.8595876521625,-14.2211442464163));
#6541=CARTESIAN_POINT('Ctrl Pts',(-13.2009832433162,37.8472133580931,-14.4981048225579));
#6542=CARTESIAN_POINT('Ctrl Pts',(-13.1449376085751,37.8449340787343,-14.5491194922328));
#6543=CARTESIAN_POINT('Ctrl Pts',(-13.0886305349987,37.8426596044829,-14.5997765452204));
#6544=CARTESIAN_POINT('Ctrl Pts',(-13.0320666234764,37.8403902903306,-14.6500741235801));
#6545=CARTESIAN_POINT('Ctrl Pts',(-12.9595373859257,37.8374804557593,-14.714568337486));
#6546=CARTESIAN_POINT('Ctrl Pts',(-12.8865875895163,37.8345774423366,-14.7784724833773));
#6547=CARTESIAN_POINT('Ctrl Pts',(-12.8132252571685,37.8316844426535,-14.8417804630878));
#6548=CARTESIAN_POINT('Ctrl Pts',(-12.5859985584937,37.8227238937418,-15.0378656033638));
#6549=CARTESIAN_POINT('Ctrl Pts',(-12.354814015658,37.8138594419579,-15.2282319998955));
#6550=CARTESIAN_POINT('Ctrl Pts',(-12.1199682891531,37.8051069108549,-15.4127601462835));
#6551=CARTESIAN_POINT('Ctrl Pts',(-12.0310092664883,37.8017914721439,-15.4826589849856));
#6552=CARTESIAN_POINT('Ctrl Pts',(-11.9415249302912,37.7984920856242,-15.5517200485634));
#6553=CARTESIAN_POINT('Ctrl Pts',(-11.8515314975566,37.7952095929127,-15.6199366502658));
#6554=CARTESIAN_POINT('Ctrl Pts',(-11.8166646178413,37.7939378303511,-15.6463663571218));
#6555=CARTESIAN_POINT('Ctrl Pts',(-11.7817212118696,37.7926686904752,-15.672669260143));
#6556=CARTESIAN_POINT('Ctrl Pts',(-11.7467021824209,37.7914022463875,-15.6988449621804));
#6557=CARTESIAN_POINT('Ctrl Pts',(-11.4197958063989,37.7795798557136,-15.9431979333396));
#6558=CARTESIAN_POINT('Ctrl Pts',(-11.0863384374428,37.7679033676162,-16.1765591425166));
#6559=CARTESIAN_POINT('Ctrl Pts',(-10.7471702519206,37.7562963792053,-16.398711115669));
#6560=CARTESIAN_POINT('Ctrl Pts',(-10.6092591213106,37.7515767947542,-16.4890416097792));
#6561=CARTESIAN_POINT('Ctrl Pts',(-10.4704032964871,37.7468687068689,-16.5775191748096));
#6562=CARTESIAN_POINT('Ctrl Pts',(-10.3306572629965,37.7421669618786,-16.6641306761861));
#6563=CARTESIAN_POINT('Ctrl Pts',(-10.0911448501292,37.7341085844123,-16.8125751733828));
#6564=CARTESIAN_POINT('Ctrl Pts',(-9.84901876790622,37.7260689010977,-16.9555375799676));
#6565=CARTESIAN_POINT('Ctrl Pts',(-9.60454369035955,37.7180218420954,-17.0929580394649));
#6566=CARTESIAN_POINT('Ctrl Pts',(-9.4959133438119,37.7144462023334,-17.1540196097801));
#6567=CARTESIAN_POINT('Ctrl Pts',(-9.38681916188762,37.7108691210138,-17.2139869976197));
#6568=CARTESIAN_POINT('Ctrl Pts',(-9.27728412772528,37.7072883901578,-17.2728550391766));
#6569=CARTESIAN_POINT('Ctrl Pts',(-9.12793803068747,37.7024062245386,-17.3531189685579));
#6570=CARTESIAN_POINT('Ctrl Pts',(-8.97777206023394,37.6975172049747,-17.4313394515058));
#6571=CARTESIAN_POINT('Ctrl Pts',(-8.82684254444546,37.6926156040797,-17.5075046154133));
#6572=CARTESIAN_POINT('Ctrl Pts',(-8.74476432504009,37.6899500242454,-17.5489246186617));
#6573=CARTESIAN_POINT('Ctrl Pts',(-8.66246397451378,37.6872769406498,-17.5897396991636));
#6574=CARTESIAN_POINT('Ctrl Pts',(-8.57994990504377,37.6845970086864,-17.6299464463248));
#6575=CARTESIAN_POINT('Ctrl Pts',(-8.26826620979428,37.6744739944814,-17.7818210006846));
#6576=CARTESIAN_POINT('Ctrl Pts',(-7.95353234905113,37.6642529063259,-17.9250156460489));
#6577=CARTESIAN_POINT('Ctrl Pts',(-7.63620777639219,37.6539719042926,-18.059346188155));
#6578=CARTESIAN_POINT('Ctrl Pts',(-7.26005883546233,37.6417850509578,-18.2185783923438));
#6579=CARTESIAN_POINT('Ctrl Pts',(-6.88026662954064,37.6295135051812,-18.3653581156442));
#6580=CARTESIAN_POINT('Ctrl Pts',(-6.49774172838655,37.6172230178417,-18.4997501739378));
#6581=CARTESIAN_POINT('Ctrl Pts',(-6.38318094531963,37.6135421911827,-18.5399986894975));
#6582=CARTESIAN_POINT('Ctrl Pts',(-6.26837454386066,37.6098596513791,-18.5791363595109));
#6583=CARTESIAN_POINT('Ctrl Pts',(-6.15334564802588,37.606177109512,-18.6171654456297));
#6584=CARTESIAN_POINT('Ctrl Pts',(-6.09118153559988,37.6041869839442,-18.6377171893267));
#6585=CARTESIAN_POINT('Ctrl Pts',(-6.02895264893848,37.602196867221,-18.6579450923162));
#6586=CARTESIAN_POINT('Ctrl Pts',(-5.96666274743723,37.6002070392632,-18.6778494742461));
#6587=CARTESIAN_POINT('Ctrl Pts',(-5.87827011499062,37.5973833691809,-18.7060948346273));
#6588=CARTESIAN_POINT('Ctrl Pts',(-5.78975460483368,37.594560287962,-18.7336886763648));
#6589=CARTESIAN_POINT('Ctrl Pts',(-5.7011269252608,37.591738586193,-18.7606319423147));
#6590=CARTESIAN_POINT('Ctrl Pts',(-5.59280594863754,37.5882898950749,-18.7935620708613));
#6591=CARTESIAN_POINT('Ctrl Pts',(-5.48431235784944,37.5848527587282,-18.8255108205516));
#6592=CARTESIAN_POINT('Ctrl Pts',(-5.3756642883986,37.5814275511662,-18.8564813631905));
#6593=CARTESIAN_POINT('Ctrl Pts',(-5.06171222036578,37.5715299892217,-18.9459745862064));
#6594=CARTESIAN_POINT('Ctrl Pts',(-4.74647303080242,37.5617323582183,-19.027299493722));
#6595=CARTESIAN_POINT('Ctrl Pts',(-4.43035879519402,37.5520409326004,-19.1005367489769));
#6596=CARTESIAN_POINT('Ctrl Pts',(-4.35795937480887,37.5498213122278,-19.1173102258842));
#6597=CARTESIAN_POINT('Ctrl Pts',(-4.28551440287934,37.5476064582463,-19.1336602784616));
#6598=CARTESIAN_POINT('Ctrl Pts',(-4.21302840866956,37.5453975434824,-19.1495866613937));
#6599=CARTESIAN_POINT('Ctrl Pts',(-3.84867649216185,37.5342944009179,-19.2296408595543));
#6600=CARTESIAN_POINT('Ctrl Pts',(-3.48328798013247,37.5233413998128,-19.2989914940603));
#6601=CARTESIAN_POINT('Ctrl Pts',(-3.11747562816837,37.5125359667593,-19.3577641006097));
#6602=CARTESIAN_POINT('Ctrl Pts',(-3.05333422164579,37.5106413460052,-19.3680692683517));
#6603=CARTESIAN_POINT('Ctrl Pts',(-2.98917968074487,37.508751387016,-19.3780490748873));
#6604=CARTESIAN_POINT('Ctrl Pts',(-2.92501516954004,37.5068661365552,-19.3877041148054));
#6605=CARTESIAN_POINT('Ctrl Pts',(-2.77499080805738,37.5024581937327,-19.410278761937));
#6606=CARTESIAN_POINT('Ctrl Pts',(-2.62491193384176,37.4980759904788,-19.4310779919012));
#6607=CARTESIAN_POINT('Ctrl Pts',(-2.4748190601751,37.4937201304942,-19.450109183289));
#6608=CARTESIAN_POINT('Ctrl Pts',(-2.04755138594194,37.4813203534797,-19.5042850590885));
#6609=CARTESIAN_POINT('Ctrl Pts',(-1.62014834859038,37.4689668562284,-19.5443209042162));
#6610=CARTESIAN_POINT('Ctrl Pts',(-1.19361043227141,37.4566341588547,-19.5704197706056));
#6611=CARTESIAN_POINT('Ctrl Pts',(-1.08219153373399,37.4534126502741,-19.5772372347393));
#6612=CARTESIAN_POINT('Ctrl Pts',(-0.970831400969695,37.4501925811159,-19.5831037882324));
#6613=CARTESIAN_POINT('Ctrl Pts',(-0.859547311735409,37.4469734273457,-19.5880233177382));
#6614=CARTESIAN_POINT('Ctrl Pts',(-0.413646771470162,37.4340747064666,-19.6077352179711));
#6615=CARTESIAN_POINT('Ctrl Pts',(0.0310282214002848,37.4211912068577,-19.6122408734295));
#6616=CARTESIAN_POINT('Ctrl Pts',(0.473404193989049,37.4082934622958,-19.6017972743967));
#6617=CARTESIAN_POINT('Ctrl Pts',(0.912757168995532,37.3954838550945,-19.5914250422025));
#6618=CARTESIAN_POINT('Ctrl Pts',(1.34984247919307,37.3826601533477,-19.5663072958401));
#6619=CARTESIAN_POINT('Ctrl Pts',(1.78366747729748,37.3697936825269,-19.5267133830665));
#6620=CARTESIAN_POINT('Ctrl Pts',(2.15005205473759,37.3589273735418,-19.4932745562028));
#6621=CARTESIAN_POINT('Ctrl Pts',(2.51411292077487,37.3480306018999,-19.4495117476803));
#6622=CARTESIAN_POINT('Ctrl Pts',(2.87530835418275,37.3370885291063,-19.395873235886));
#6623=CARTESIAN_POINT('Ctrl Pts',(2.92817866792231,37.3354868731382,-19.3880218493932));
#6624=CARTESIAN_POINT('Ctrl Pts',(2.98098771265191,37.3338842432901,-19.3799588502515));
#6625=CARTESIAN_POINT('Ctrl Pts',(3.03373391741563,37.3322805889984,-19.371685624624));
#6626=CARTESIAN_POINT('Ctrl Pts',(3.21382057702276,37.3268053752678,-19.3434390887052));
#6627=CARTESIAN_POINT('Ctrl Pts',(3.39317347158126,37.3213182618845,-19.3127421647565));
#6628=CARTESIAN_POINT('Ctrl Pts',(3.57172873879676,37.3158173205095,-19.279650252748));
#6629=CARTESIAN_POINT('Ctrl Pts',(3.6811895321862,37.3124450458257,-19.259363721862));
#6630=CARTESIAN_POINT('Ctrl Pts',(3.79035059481444,37.3090675896766,-19.2381770651289));
#6631=CARTESIAN_POINT('Ctrl Pts',(3.89919755210542,37.3056845046957,-19.216102963376));
#6632=CARTESIAN_POINT('Ctrl Pts',(3.96320786830288,37.3036949925886,-19.203121707233));
#6633=CARTESIAN_POINT('Ctrl Pts',(4.02710906651578,37.3017076962598,-19.1898289039063));
#6634=CARTESIAN_POINT('Ctrl Pts',(4.09089827654851,37.2997231414911,-19.1762263927735));
#6635=CARTESIAN_POINT('Ctrl Pts',(4.1347533584461,37.2983587600876,-19.1668746663697));
#6636=CARTESIAN_POINT('Ctrl Pts',(4.17855550878663,37.2969956744177,-19.1573765544631));
#6637=CARTESIAN_POINT('Ctrl Pts',(4.22230380689256,37.2956340535624,-19.1477326511051));
#6638=CARTESIAN_POINT('Ctrl Pts',(4.22628092490239,37.2955102698483,-19.146855932618));
#6639=CARTESIAN_POINT('Ctrl Pts',(4.22915514797922,37.2954208120406,-19.1462219482238));
#6640=CARTESIAN_POINT('Ctrl Pts',(4.23487992501747,37.2952426290987,-19.1449560198555));
#6641=CARTESIAN_POINT('Ctrl Pts',(4.44097189839345,37.2888280431915,-19.0993825985965));
#6642=CARTESIAN_POINT('Ctrl Pts',(4.64631534070409,37.2824323803307,-19.0504742200405));
#6643=CARTESIAN_POINT('Ctrl Pts',(4.85080550832561,37.2760733314718,-18.9982487938092));
#6644=CARTESIAN_POINT('Ctrl Pts',(5.03494054045763,37.2703472680644,-18.9512219335496));
#6645=CARTESIAN_POINT('Ctrl Pts',(5.21838376473572,37.2646509636547,-18.9015054332754));
#6646=CARTESIAN_POINT('Ctrl Pts',(5.40105974461673,37.2589968975089,-18.8491118147254));
#6647=CARTESIAN_POINT('Ctrl Pts',(5.57904123141469,37.253488132209,-18.7980646319796));
#6648=CARTESIAN_POINT('Ctrl Pts',(5.75629455347911,37.2480194561182,-18.7444761042721));
#6649=CARTESIAN_POINT('Ctrl Pts',(5.93275512098658,37.2425838007535,-18.6883771199872));
#6650=CARTESIAN_POINT('Ctrl Pts',(6.41525165470281,37.2277210758456,-18.5349855388266));
#6651=CARTESIAN_POINT('Ctrl Pts',(6.89183259950012,37.2131058924958,-18.3628208829647));
#6652=CARTESIAN_POINT('Ctrl Pts',(7.36113126221393,37.1985822269549,-18.1725263300021));
#6653=CARTESIAN_POINT('Ctrl Pts',(7.57278707245239,37.1920319883927,-18.086702629678));
#6654=CARTESIAN_POINT('Ctrl Pts',(7.78296218695324,37.1855003629256,-17.9971907993495));
#6655=CARTESIAN_POINT('Ctrl Pts',(7.9915340659433,37.1789730313214,-17.9040474205219));
#6656=CARTESIAN_POINT('Ctrl Pts',(8.00595564181431,37.1785217029428,-17.8976070781749));
#6657=CARTESIAN_POINT('Ctrl Pts',(8.02036955193912,37.1780703950686,-17.8911493736308));
#6658=CARTESIAN_POINT('Ctrl Pts',(8.03477575547052,37.1776191029575,-17.88467432562));
#6659=CARTESIAN_POINT('Ctrl Pts',(8.08851822552315,37.1759355537345,-17.8605191015839));
#6660=CARTESIAN_POINT('Ctrl Pts',(8.14215436712328,37.1742511546515,-17.8361233858142));
#6661=CARTESIAN_POINT('Ctrl Pts',(8.19568178852652,37.1725657989704,-17.8114881001966));
#6662=CARTESIAN_POINT('Ctrl Pts',(8.7000719046341,37.1566846538414,-17.5793492403891));
#6663=CARTESIAN_POINT('Ctrl Pts',(9.19480522367817,37.1407185448253,-17.3259368583604));
#6664=CARTESIAN_POINT('Ctrl Pts',(9.67790226679725,37.1245821886357,-17.052032446776));
#6665=CARTESIAN_POINT('Ctrl Pts',(10.0531928874833,37.1120467711326,-16.8392516854439));
#6666=CARTESIAN_POINT('Ctrl Pts',(10.421461948597,37.0994086066333,-16.6141049123041));
#6667=CARTESIAN_POINT('Ctrl Pts',(10.7818005393329,37.086627708017,-16.3769683640779));
#6668=CARTESIAN_POINT('Ctrl Pts',(11.0859103639118,37.0758411951758,-16.1768356113381));
#6669=CARTESIAN_POINT('Ctrl Pts',(11.3843728585886,37.0649531916561,-15.9681622004923));
#6670=CARTESIAN_POINT('Ctrl Pts',(11.6768005699535,37.0539412770167,-15.7514108015184));
#6671=CARTESIAN_POINT('Ctrl Pts',(11.7506650756872,37.0511597703386,-15.6966614247321));
#6672=CARTESIAN_POINT('Ctrl Pts',(11.8241447495375,37.0483703699247,-15.6413965402701));
#6673=CARTESIAN_POINT('Ctrl Pts',(11.8972337402696,37.0455727347368,-15.5856233538271));
#6674=CARTESIAN_POINT('Ctrl Pts',(12.0473954861954,37.0398249773785,-15.4710370260063));
#6675=CARTESIAN_POINT('Ctrl Pts',(12.1958724496968,37.0340850451868,-15.3542733731658));
#6676=CARTESIAN_POINT('Ctrl Pts',(12.3426135016524,37.0283563732555,-15.2353862615293));
#6677=CARTESIAN_POINT('Ctrl Pts',(12.7256964553939,37.0134010725049,-14.9250189493113));
#6678=CARTESIAN_POINT('Ctrl Pts',(13.0969527566556,36.9985224384667,-14.6001776693045));
#6679=CARTESIAN_POINT('Ctrl Pts',(13.4554444881056,36.9837815623942,-14.261819612544));
#6680=CARTESIAN_POINT('Ctrl Pts',(13.5002020971125,36.9819411674568,-14.2195756881232));
#6681=CARTESIAN_POINT('Ctrl Pts',(13.5447608253686,36.9801029072656,-14.177120956111));
#6682=CARTESIAN_POINT('Ctrl Pts',(13.5891189176912,36.9782668881996,-14.1344571775304));
#6683=CARTESIAN_POINT('Ctrl Pts',(13.6313036657756,36.9765208256951,-14.0938837295411));
#6684=CARTESIAN_POINT('Ctrl Pts',(13.6733070862598,36.9747763327875,-14.0531218134198));
#6685=CARTESIAN_POINT('Ctrl Pts',(13.7151271959417,36.9730340732808,-14.0121725182789));
#6686=CARTESIAN_POINT('Ctrl Pts',(14.0691881025561,36.9582836102808,-13.6654841744863));
#6687=CARTESIAN_POINT('Ctrl Pts',(14.4101161778144,36.9436941357002,-13.3053593650157));
#6688=CARTESIAN_POINT('Ctrl Pts',(14.7369324573847,36.9293103723178,-12.9327769920607));
#6689=CARTESIAN_POINT('Ctrl Pts',(14.8370747188282,36.9249029340008,-12.8186111939225));
#6690=CARTESIAN_POINT('Ctrl Pts',(14.9358915772794,36.9205151885609,-12.7032753184076));
#6691=CARTESIAN_POINT('Ctrl Pts',(15.033354198827,36.9161487608568,-12.5867970150383));
#6692=CARTESIAN_POINT('Ctrl Pts',(15.0664640508616,36.9146654047464,-12.5472271847939));
#6693=CARTESIAN_POINT('Ctrl Pts',(15.0994176059787,36.9131845085059,-12.5075255139416));
#6694=CARTESIAN_POINT('Ctrl Pts',(15.1322137146631,36.9117061348057,-12.4676931036841));
#6695=CARTESIAN_POINT('Ctrl Pts',(15.3142634138276,36.9034997500188,-12.2465852163385));
#6696=CARTESIAN_POINT('Ctrl Pts',(15.4915239712219,36.8953113195955,-12.02147648875));
#6697=CARTESIAN_POINT('Ctrl Pts',(15.663812651587,36.8871177459385,-11.7925974275624));
#6698=CARTESIAN_POINT('Ctrl Pts',(15.9753635547492,36.8723012457043,-11.3787137175195));
#6699=CARTESIAN_POINT('Ctrl Pts',(16.2706548489913,36.8574676849735,-10.952503182796));
#6700=CARTESIAN_POINT('Ctrl Pts',(16.5486428680683,36.8424808685635,-10.5153131590783));
#6701=CARTESIAN_POINT('Ctrl Pts',(16.7892762751914,36.8295079040931,-10.1368705005899));
#6702=CARTESIAN_POINT('Ctrl Pts',(17.0169449752544,36.8164201333389,-9.7502006389346));
#6703=CARTESIAN_POINT('Ctrl Pts',(17.2309988091711,36.8031293435992,-9.35616235654823));
#6704=CARTESIAN_POINT('Ctrl Pts',(17.2770351481076,36.8002709070555,-9.27141694652691));
#6705=CARTESIAN_POINT('Ctrl Pts',(17.3224418406734,36.7974030936675,-9.18633059162961));
#6706=CARTESIAN_POINT('Ctrl Pts',(17.3672170261624,36.7945250434654,-9.10091431449509));
#6707=CARTESIAN_POINT('Ctrl Pts',(17.4378698658838,36.7899836347049,-8.9661320132702));
#6708=CARTESIAN_POINT('Ctrl Pts',(17.5069502735399,36.7854167332321,-8.83052830375403));
#6709=CARTESIAN_POINT('Ctrl Pts',(17.574451551376,36.7808210373538,-8.69414538164969));
#6710=CARTESIAN_POINT('Ctrl Pts',(17.7667722068307,36.7677272519929,-8.30557121220027));
#6711=CARTESIAN_POINT('Ctrl Pts',(17.9460821143344,36.7545552475576,-7.91068146842821));
#6712=CARTESIAN_POINT('Ctrl Pts',(18.1120910199282,36.7413991668536,-7.51031589834468));
#6713=CARTESIAN_POINT('Ctrl Pts',(18.3044355253997,36.7261560096994,-7.04643646181606));
#6714=CARTESIAN_POINT('Ctrl Pts',(18.4789235707124,36.7109344669238,-6.57520412933335));
#6715=CARTESIAN_POINT('Ctrl Pts',(18.6350632900541,36.6958809336764,-6.0979563892202));
#6716=CARTESIAN_POINT('Ctrl Pts',(18.6670876917991,36.6927934399982,-6.00007243358293));
#6717=CARTESIAN_POINT('Ctrl Pts',(18.698342169984,36.6897110077592,-5.90193649301981));
#6718=CARTESIAN_POINT('Ctrl Pts',(18.7288193753953,36.6866377147177,-5.80355915449656));
#6719=CARTESIAN_POINT('Ctrl Pts',(18.846485960315,36.6747723257567,-5.42374331176126));
#6720=CARTESIAN_POINT('Ctrl Pts',(18.9525677005067,36.6630435347074,-5.0403252674719));
#6721=CARTESIAN_POINT('Ctrl Pts',(19.0468249587122,36.651501065329,-4.6540043152074));
#6722=CARTESIAN_POINT('Ctrl Pts',(19.0621714231403,36.6496217819815,-4.59110559669355));
#6723=CARTESIAN_POINT('Ctrl Pts',(19.0772042147917,36.6477476359712,-4.52812985148173));
#6724=CARTESIAN_POINT('Ctrl Pts',(19.091922164403,36.6458789486375,-4.46508008617218));
#6725=CARTESIAN_POINT('Ctrl Pts',(19.2057628249547,36.6314249923431,-3.97740163095018));
#6726=CARTESIAN_POINT('Ctrl Pts',(19.3009735235953,36.6171248683502,-3.48523382404103));
#6727=CARTESIAN_POINT('Ctrl Pts',(19.3773145485376,36.6028224438316,-2.9901178332463));
#6728=CARTESIAN_POINT('Ctrl Pts',(19.4535966200148,36.5885310641934,-2.49538418999422));
#6729=CARTESIAN_POINT('Ctrl Pts',(19.5110401161259,36.5742370975551,-1.99770729874087));
#6730=CARTESIAN_POINT('Ctrl Pts',(19.5494286454346,36.5597850706576,-1.49857746034037));
#6731=CARTESIAN_POINT('Ctrl Pts',(19.584610724776,36.5465401673985,-1.04113806652853));
#6732=CARTESIAN_POINT('Ctrl Pts',(19.6037884377531,36.5331625543756,-0.582477814267329));
#6733=CARTESIAN_POINT('Ctrl Pts',(19.606806029028,36.5195326826575,-0.123707999658565));
#6734=CARTESIAN_POINT('Ctrl Pts',(19.6070772634928,36.5183075694383,-0.0824717374222205));
#6735=CARTESIAN_POINT('Ctrl Pts',(19.607217943127,36.5170804180169,-0.0412345710925521));
#6736=CARTESIAN_POINT('Ctrl Pts',(19.6072283590835,36.515851144031,2.70426017449526E-6));
#6737=CARTESIAN_POINT('Ctrl Pts',(19.6059378657207,36.5144002032715,-4.00652834577183E-5));
#6738=CARTESIAN_POINT('Ctrl Pts',(19.7111810105314,36.4166723123395,-1.85679725819832E-9));
#6739=CARTESIAN_POINT('Ctrl Pts',(19.7980618577237,36.2998348577897,-8.13638753559964E-7));
#6740=CARTESIAN_POINT('Ctrl Pts',(19.8631050811626,36.1718466498468,-1.38139786645888E-6));
#6741=CARTESIAN_POINT('Ctrl Pts',(19.9260615799558,36.0479645752374,-1.93094222814533E-6));
#6742=CARTESIAN_POINT('Ctrl Pts',(19.9685573089836,35.9136371560284,-2.24728953040275E-6));
#6743=CARTESIAN_POINT('Ctrl Pts',(19.9874618557148,35.7761114553244,-1.34389155204711E-6));
#6744=CARTESIAN_POINT('Ctrl Pts',(19.9948517073719,35.7223521908631,-9.90750279276091E-7));
#6745=CARTESIAN_POINT('Ctrl Pts',(19.9986372204065,35.6681041906773,-4.51267821886432E-7));
#6746=CARTESIAN_POINT('Ctrl Pts',(19.9986336194254,35.6137998046254,3.32300152644625E-7));
#6747=CARTESIAN_POINT('Ctrl Pts',(19.8820073425386,53.8215594674016,-2.16928191603593));
#6748=CARTESIAN_POINT('Ctrl Pts',(20.2403878279223,53.7261403363333,1.1153642100157));
#6749=CARTESIAN_POINT('Ctrl Pts',(19.297725882628,53.5353020741967,7.86244683216677));
#6750=CARTESIAN_POINT('Ctrl Pts',(13.2349771460924,53.2490446809919,16.0945758622417));
#6751=CARTESIAN_POINT('Ctrl Pts',(3.98895985928916,52.962787287787,20.4519269384134));
#6752=CARTESIAN_POINT('Ctrl Pts',(-6.21786348618688,52.6765298945822,19.8882367970463));
#6753=CARTESIAN_POINT('Ctrl Pts',(-14.927915826462,52.3902725013773,14.5379999999149));
#6754=CARTESIAN_POINT('Ctrl Pts',(-20.0457362042772,52.1040151081724,5.68934654284297));
#6755=CARTESIAN_POINT('Ctrl Pts',(-20.3393868318935,51.8177577149676,-4.52856154269347));
#6756=CARTESIAN_POINT('Ctrl Pts',(-15.7383604648369,51.5315003217627,-13.6566096599856));
#6757=CARTESIAN_POINT('Ctrl Pts',(-7.34982640903987,51.2452429285578,-19.4981807784869));
#6758=CARTESIAN_POINT('Ctrl Pts',(2.80745052192426,50.958985535353,-20.6474474983464));
#6759=CARTESIAN_POINT('Ctrl Pts',(12.2891133792828,50.6727281421481,-16.8278540621266));
#6760=CARTESIAN_POINT('Ctrl Pts',(18.8133631076145,50.3864707489432,-8.95858708380006));
#6761=CARTESIAN_POINT('Ctrl Pts',(20.8101257746105,50.1002133557384,1.06658752649536));
#6762=CARTESIAN_POINT('Ctrl Pts',(17.798872252366,49.8139559625335,10.8350856303288));
#6763=CARTESIAN_POINT('Ctrl Pts',(10.5042704668338,49.5276985693287,17.996089493076));
#6764=CARTESIAN_POINT('Ctrl Pts',(0.6817862167028,49.2414411761238,20.8262839741978));
#6765=CARTESIAN_POINT('Ctrl Pts',(-9.30477169622158,48.9551837829189,18.6445745108007));
#6766=CARTESIAN_POINT('Ctrl Pts',(-17.0521101706663,48.668926389714,11.9759957736908));
#6767=CARTESIAN_POINT('Ctrl Pts',(-20.6958103189646,48.3826689965092,2.42535992714814));
#6768=CARTESIAN_POINT('Ctrl Pts',(-19.3590054879599,48.0964116033043,-7.70894559848936));
#6769=CARTESIAN_POINT('Ctrl Pts',(-13.3634015014218,47.8101542100995,-15.9880716785027));
#6770=CARTESIAN_POINT('Ctrl Pts',(-4.15185734125771,47.5238968168946,-20.4196233140866));
#6771=CARTESIAN_POINT('Ctrl Pts',(6.05884297351448,47.2376394236897,-19.9371351381149));
#6772=CARTESIAN_POINT('Ctrl Pts',(14.8114656757198,46.9513820304849,-14.6567192855135));
#6773=CARTESIAN_POINT('Ctrl Pts',(19.9996674827407,46.66512463728,-5.84912269196153));
#6774=CARTESIAN_POINT('Ctrl Pts',(20.374893029003,46.3788672440752,4.36608173755569));
#6775=CARTESIAN_POINT('Ctrl Pts',(15.8468432312126,46.0926098508703,13.5305763102926));
#6776=CARTESIAN_POINT('Ctrl Pts',(7.50520601537002,45.8063524576654,19.4388996177812));
#6777=CARTESIAN_POINT('Ctrl Pts',(-2.64258014835063,45.5200950644606,20.6691970294589));
#6778=CARTESIAN_POINT('Ctrl Pts',(-12.1544219629327,45.2338376712557,16.9253940110788));
#6779=CARTESIAN_POINT('Ctrl Pts',(-18.7412679285197,44.9475802780509,9.10844729438452));
#6780=CARTESIAN_POINT('Ctrl Pts',(-20.8179750275422,44.661322884846,-0.900472895668681));
#6781=CARTESIAN_POINT('Ctrl Pts',(-17.8847778525794,44.3750654916411,-10.6926917493713));
#6782=CARTESIAN_POINT('Ctrl Pts',(-10.6475585580624,44.0888080984363,-17.9116842434155));
#6783=CARTESIAN_POINT('Ctrl Pts',(-0.847974333384783,43.8025507052314,-20.8201795192335));
#6784=CARTESIAN_POINT('Ctrl Pts',(9.15567730089577,43.5162933120265,-18.7182400039387));
#6785=CARTESIAN_POINT('Ctrl Pts',(16.9559894278378,43.2300359188217,-12.1117033569288));
#6786=CARTESIAN_POINT('Ctrl Pts',(20.675794983331,42.9437785256168,-2.59045121367979));
#6787=CARTESIAN_POINT('Ctrl Pts',(19.4199122925871,42.657521132412,7.55420030389801));
#6788=CARTESIAN_POINT('Ctrl Pts',(13.4905730592977,42.3712637392071,15.8809122601613));
#6789=CARTESIAN_POINT('Ctrl Pts',(4.31468945563375,42.0850063460022,20.3858379907383));
#6790=CARTESIAN_POINT('Ctrl Pts',(-5.89953630744252,41.7987489527974,19.9848544413102));
#6791=CARTESIAN_POINT('Ctrl Pts',(-14.6940220563208,41.5124915595925,14.7744594314496));
#6792=CARTESIAN_POINT('Ctrl Pts',(-19.95235004708,41.2262341663877,6.00854918278729));
#6793=CARTESIAN_POINT('Ctrl Pts',(-20.4090888513485,40.9399767731828,-4.20333533529639));
#6794=CARTESIAN_POINT('Ctrl Pts',(-15.9543229905758,40.6537193799779,-13.4036753763873));
#6795=CARTESIAN_POINT('Ctrl Pts',(-7.66010440525888,40.367461986773,-19.3783832190336));
#6796=CARTESIAN_POINT('Ctrl Pts',(2.47753986138945,40.0812045935682,-20.689628607552));
#6797=CARTESIAN_POINT('Ctrl Pts',(12.0189571883783,39.7949472003633,-17.021856649234));
#6798=CARTESIAN_POINT('Ctrl Pts',(18.6679786455892,39.5086898071585,-9.25772698728508));
#6799=CARTESIAN_POINT('Ctrl Pts',(20.8244985084042,39.2224324139536,0.7343007262147));
#6800=CARTESIAN_POINT('Ctrl Pts',(17.9695442032234,38.9361750207487,10.5496169035526));
#6801=CARTESIAN_POINT('Ctrl Pts',(10.7901685176357,38.6499176275439,17.8261380855278));
#6802=CARTESIAN_POINT('Ctrl Pts',(1.01410841385843,38.363660234339,20.8127489728598));
#6803=CARTESIAN_POINT('Ctrl Pts',(-9.00599973362132,38.0774028411341,18.7907132510671));
#6804=CARTESIAN_POINT('Ctrl Pts',(-16.8587887012987,37.7911454479293,12.2466395065066));
#6805=CARTESIAN_POINT('Ctrl Pts',(-20.6544627263665,37.5048880547244,2.75537750195788));
#6806=CARTESIAN_POINT('Ctrl Pts',(-19.479582171938,37.2186306615196,-7.39897385304589));
#6807=CARTESIAN_POINT('Ctrl Pts',(-13.6168853524313,36.9323732683147,-15.7727413274892));
#6808=CARTESIAN_POINT('Ctrl Pts',(-4.47724675007013,36.6461158751098,-20.3507542185128));
#6809=CARTESIAN_POINT('Ctrl Pts',(5.73985387472365,36.359858481905,-20.0313008322374));
#6810=CARTESIAN_POINT('Ctrl Pts',(14.5756425267251,36.0736010887001,-14.8912585424175));
#6811=CARTESIAN_POINT('Ctrl Pts',(19.9037617584336,35.7873436954953,-6.16759295601744));
#6812=CARTESIAN_POINT('Ctrl Pts',(20.4419847700066,35.5010863022903,4.04032118550451));
#6813=CARTESIAN_POINT('Ctrl Pts',(16.0607865057026,35.2148289090856,13.2759207553161));
#6814=CARTESIAN_POINT('Ctrl Pts',(7.81451500225714,34.9285715158806,19.3166324537198));
#6815=CARTESIAN_POINT('Ctrl Pts',(-2.31234198512863,34.6423141226758,20.7087425559978));
#6816=CARTESIAN_POINT('Ctrl Pts',(-11.8827264546395,34.3560567294709,17.1172347638628));
#6817=CARTESIAN_POINT('Ctrl Pts',(-18.5935011802539,34.0697993362661,9.40641769458459));
#6818=CARTESIAN_POINT('Ctrl Pts',(-20.8296939053358,33.7835419430612,-0.568083127758166));
#6819=CARTESIAN_POINT('Ctrl Pts',(-18.0531693809107,33.4972845498563,-10.4058674418677));
#6820=CARTESIAN_POINT('Ctrl Pts',(-10.9320844909879,33.2110271566515,-17.7394618353618));
#6821=CARTESIAN_POINT('Ctrl Pts',(-1.18019128651735,32.9247697634466,-20.8039821878071));
#6822=CARTESIAN_POINT('Ctrl Pts',(8.85577519841042,32.6385123702418,-18.8620107541918));
#6823=CARTESIAN_POINT('Ctrl Pts',(16.7604610808656,32.3522549770369,-12.3807535827286));
#6824=CARTESIAN_POINT('Ctrl Pts',(20.6319206771693,32.065997583832,-2.92021204696531));
#6825=CARTESIAN_POINT('Ctrl Pts',(19.5378004198938,31.7797401906272,7.24344331141079));
#6826=CARTESIAN_POINT('Ctrl Pts',(13.7427536044721,31.4934827974223,15.6632281350241));
#6827=CARTESIAN_POINT('Ctrl Pts',(4.63863663449363,31.2072254042174,20.3151013928761));
#6828=CARTESIAN_POINT('Ctrl Pts',(-2.17208336688599,31.0163871420809,20.1543888667702));
#6829=CARTESIAN_POINT('Ctrl Pts',(-5.35555774981653,30.9209680110126,19.2696134156444));
#6830=CARTESIAN_POINT('Ctrl Pts',(19.8820073425386,54.1584710655154,-2.16928191603593));
#6831=CARTESIAN_POINT('Ctrl Pts',(20.2404157941224,54.0630519344471,1.11562052718359));
#6832=CARTESIAN_POINT('Ctrl Pts',(19.2977435724019,53.8722136723105,7.86230039419704));
#6833=CARTESIAN_POINT('Ctrl Pts',(13.234994126867,53.5859562791056,16.0946669136733));
#6834=CARTESIAN_POINT('Ctrl Pts',(3.98896340282141,53.2996988859008,20.4519140023847));
#6835=CARTESIAN_POINT('Ctrl Pts',(-6.21787004639461,53.0134414926959,19.8882774602581));
#6836=CARTESIAN_POINT('Ctrl Pts',(-14.9279330029231,52.727184099491,14.5380073982138));
#6837=CARTESIAN_POINT('Ctrl Pts',(-20.0457588142903,52.4409267062862,5.68935755856064));
#6838=CARTESIAN_POINT('Ctrl Pts',(-20.3394099609909,52.1546693130813,-4.52856896977616));
#6839=CARTESIAN_POINT('Ctrl Pts',(-15.7383782824923,51.8684119198765,-13.656623997543));
#6840=CARTESIAN_POINT('Ctrl Pts',(-7.3498347601589,51.5821545266716,-19.4982034689911));
#6841=CARTESIAN_POINT('Ctrl Pts',(2.80745371372676,51.2958971334667,-20.6474706246122));
#6842=CARTESIAN_POINT('Ctrl Pts',(12.2891273124188,51.0096397402619,-16.8278732922152));
#6843=CARTESIAN_POINT('Ctrl Pts',(18.8133844458415,50.723382347057,-8.95859717062644));
#6844=CARTESIAN_POINT('Ctrl Pts',(20.810149374386,50.4371249538521,1.06658869940442));
#6845=CARTESIAN_POINT('Ctrl Pts',(17.7988924385743,50.1508675606473,10.8350979368346));
#6846=CARTESIAN_POINT('Ctrl Pts',(10.5042823794799,49.8646101674424,17.9961098931941));
#6847=CARTESIAN_POINT('Ctrl Pts',(0.68178699004294,49.5783527742375,20.826307597941));
#6848=CARTESIAN_POINT('Ctrl Pts',(-9.30478224883015,49.2920953810327,18.644595653287));
#6849=CARTESIAN_POINT('Ctrl Pts',(-17.0521295094394,49.0058379878278,11.9760093568437));
#6850=CARTESIAN_POINT('Ctrl Pts',(-20.6958337901072,48.719580594623,2.42536267716167));
#6851=CARTESIAN_POINT('Ctrl Pts',(-19.3590274430076,48.4333232014181,-7.70895434091232));
#6852=CARTESIAN_POINT('Ctrl Pts',(-13.3634166568648,48.1470658082132,-15.9880898107293));
#6853=CARTESIAN_POINT('Ctrl Pts',(-4.15186204987873,47.8608084150084,-20.419646471915));
#6854=CARTESIAN_POINT('Ctrl Pts',(6.05884984484965,47.5745510218035,-19.9371577488651));
#6855=CARTESIAN_POINT('Ctrl Pts',(14.8114824734094,47.2882936285986,-14.6567359076858));
#6856=CARTESIAN_POINT('Ctrl Pts',(19.9996901643713,47.0020362353938,-5.84912932546328));
#6857=CARTESIAN_POINT('Ctrl Pts',(20.3749161361774,46.715778842189,4.36608668913542));
#6858=CARTESIAN_POINT('Ctrl Pts',(15.8468612031237,46.429521448984,13.5305916553222));
#6859=CARTESIAN_POINT('Ctrl Pts',(7.50521452702718,46.1432640557792,19.4389216634461));
#6860=CARTESIAN_POINT('Ctrl Pts',(-2.64258314530183,45.8570066625743,20.6692204704028));
#6861=CARTESIAN_POINT('Ctrl Pts',(-12.1544357472674,45.5707492693695,16.9254132061751));
#6862=CARTESIAN_POINT('Ctrl Pts',(-18.741289182999,45.2844918761646,9.10845762427805));
#6863=CARTESIAN_POINT('Ctrl Pts',(-20.8179986372159,44.9982344829598,-0.90047391689526));
#6864=CARTESIAN_POINT('Ctrl Pts',(-17.884798135713,44.7119770897549,-10.6927038759572));
#6865=CARTESIAN_POINT('Ctrl Pts',(-10.6475706334628,44.42571969655,-17.9117045570636));
#6866=CARTESIAN_POINT('Ctrl Pts',(-0.8479752950728,44.1394623033452,-20.8202031314074));
#6867=CARTESIAN_POINT('Ctrl Pts',(9.15568768435301,43.8532049101403,-18.718261232302));
#6868=CARTESIAN_POINT('Ctrl Pts',(16.9560086576321,43.5669475169354,-12.1117170928164));
#6869=CARTESIAN_POINT('Ctrl Pts',(20.6758184317582,43.2806901237306,-2.59045415151151));
#6870=CARTESIAN_POINT('Ctrl Pts',(19.4199343167173,42.9944327305257,7.55420887111954));
#6871=CARTESIAN_POINT('Ctrl Pts',(13.4905883589619,42.7081753373208,15.8809302707102));
#6872=CARTESIAN_POINT('Ctrl Pts',(4.31469434892477,42.421917944116,20.3858611103252));
#6873=CARTESIAN_POINT('Ctrl Pts',(-5.89954299810896,42.1356605509111,19.9848771061415));
#6874=CARTESIAN_POINT('Ctrl Pts',(-14.694038720817,41.8494031577062,14.7744761871697));
#6875=CARTESIAN_POINT('Ctrl Pts',(-19.952372675048,41.5631457645014,6.0085559970853));
#6876=CARTESIAN_POINT('Ctrl Pts',(-20.4091119973043,41.2768883712965,-4.20334010230065));
#6877=CARTESIAN_POINT('Ctrl Pts',(-15.9543410843797,40.9906309780917,-13.4036905775009));
#6878=CARTESIAN_POINT('Ctrl Pts',(-7.66011309258631,40.7043735848869,-19.3784051960655));
#6879=CARTESIAN_POINT('Ctrl Pts',(2.47754267116846,40.418116191682,-20.6896520716679));
#6880=CARTESIAN_POINT('Ctrl Pts',(12.0189708190822,40.1318587984771,-17.0218759537284));
#6881=CARTESIAN_POINT('Ctrl Pts',(18.6679998169514,39.8456014052722,-9.25773748647689));
#6882=CARTESIAN_POINT('Ctrl Pts',(20.8245221254755,39.5593440120673,0.734301558985316));
#6883=CARTESIAN_POINT('Ctrl Pts',(17.9695645824918,39.2730866188625,10.5496288678775));
#6884=CARTESIAN_POINT('Ctrl Pts',(10.7901807547677,38.9868292256576,17.8261583021575));
#6885=CARTESIAN_POINT('Ctrl Pts',(1.01410956396383,38.7005718324528,20.8127725766075));
#6886=CARTESIAN_POINT('Ctrl Pts',(-9.00600994733841,38.4143144392479,18.7907345616207));
#6887=CARTESIAN_POINT('Ctrl Pts',(-16.8588078208392,38.1280570460431,12.2466533954288));
#6888=CARTESIAN_POINT('Ctrl Pts',(-20.6544861506375,37.8417996528381,2.75538062682554));
#6889=CARTESIAN_POINT('Ctrl Pts',(-19.4796042636667,37.5555422596334,-7.398982244211));
#6890=CARTESIAN_POINT('Ctrl Pts',(-13.616900795492,37.2692848664284,-15.7727592153893));
#6891=CARTESIAN_POINT('Ctrl Pts',(-4.47725182742733,36.9830274732236,-20.3507772982555));
#6892=CARTESIAN_POINT('Ctrl Pts',(5.73986038371639,36.6967700800187,-20.0313235498545));
#6893=CARTESIAN_POINT('Ctrl Pts',(14.5756590581179,36.4105126868139,-14.8912754303789));
#6894=CARTESIAN_POINT('Ctrl Pts',(19.9037843290058,36.124255293609,-6.16759995112675));
#6895=CARTESIAN_POINT('Ctrl Pts',(20.4420079578344,35.8379979004042,4.0403257685101));
#6896=CARTESIAN_POINT('Ctrl Pts',(16.0608047111553,35.5517405071993,13.2759358097989));
#6897=CARTESIAN_POINT('Ctrl Pts',(7.81452388280918,35.2654831139944,19.3166543641942));
#6898=CARTESIAN_POINT('Ctrl Pts',(-2.31234464362068,34.9792257207895,20.7087660348721));
#6899=CARTESIAN_POINT('Ctrl Pts',(-11.8827398590164,34.6929683275847,17.1172541903054));
#6900=CARTESIAN_POINT('Ctrl Pts',(-18.5935224102083,34.4067109343798,9.40642833496142));
#6901=CARTESIAN_POINT('Ctrl Pts',(-20.8297172433763,34.120453541175,-0.568083717359696));
#6902=CARTESIAN_POINT('Ctrl Pts',(-18.053190422491,33.8341961479701,-10.4058793520343));
#6903=CARTESIAN_POINT('Ctrl Pts',(-10.9320957588477,33.5479387547652,-17.7394817368625));
#6904=CARTESIAN_POINT('Ctrl Pts',(-1.18019487600516,33.2616813615604,-20.8040062134658));
#6905=CARTESIAN_POINT('Ctrl Pts',(8.85578972509668,32.9754239683555,-18.8620312854878));
#6906=CARTESIAN_POINT('Ctrl Pts',(16.7604711591572,32.6891665751506,-12.3807693368925));
#6907=CARTESIAN_POINT('Ctrl Pts',(20.6319618660377,32.4029091819458,-2.92021194580628));
#6908=CARTESIAN_POINT('Ctrl Pts',(19.5377870811216,32.1166517887409,7.24344471662129));
#6909=CARTESIAN_POINT('Ctrl Pts',(13.7428407120304,31.8303943955361,15.6632596149095));
#6910=CARTESIAN_POINT('Ctrl Pts',(4.63848926318545,31.5441370023312,20.3150951715733));
#6911=CARTESIAN_POINT('Ctrl Pts',(-2.17183494464914,31.3532987401946,20.1544579101705));
#6912=CARTESIAN_POINT('Ctrl Pts',(-5.35555774981653,31.2578796091263,19.2696134156444));
#6913=CARTESIAN_POINT('Ctrl Pts',(19.7370381450048,54.4928955797797,-2.15346464702609));
#6914=CARTESIAN_POINT('Ctrl Pts',(20.0928319302776,54.3974764487114,1.10747373029198));
#6915=CARTESIAN_POINT('Ctrl Pts',(19.1570336734586,54.2066381865748,7.80497962561032));
#6916=CARTESIAN_POINT('Ctrl Pts',(13.1384906594942,53.9203807933699,15.977308660794));
#6917=CARTESIAN_POINT('Ctrl Pts',(3.95987779855331,53.6341234001651,20.3027899631316));
#6918=CARTESIAN_POINT('Ctrl Pts',(-6.17253227631737,53.3478660069602,19.7432605968581));
#6919=CARTESIAN_POINT('Ctrl Pts',(-14.8190855014476,53.0616086137553,14.4320034985799));
#6920=CARTESIAN_POINT('Ctrl Pts',(-19.8995945438391,52.7753512205505,5.64787321170315));
#6921=CARTESIAN_POINT('Ctrl Pts',(-20.1911045151228,52.4890938273456,-4.49554865798269));
#6922=CARTESIAN_POINT('Ctrl Pts',(-15.623621407263,52.2028364341408,-13.5570463522913));
#6923=CARTESIAN_POINT('Ctrl Pts',(-7.29624320973366,51.916579040936,-19.3560316818441));
#6924=CARTESIAN_POINT('Ctrl Pts',(2.78698307692497,51.6303216477311,-20.4969189616629));
#6925=CARTESIAN_POINT('Ctrl Pts',(12.1995207570447,51.3440642545262,-16.7051723216305));
#6926=CARTESIAN_POINT('Ctrl Pts',(18.6762060655552,51.0578068613213,-8.89327528309922));
#6927=CARTESIAN_POINT('Ctrl Pts',(20.658411520411,50.7715494681164,1.05881163635332));
#6928=CARTESIAN_POINT('Ctrl Pts',(17.6691112585107,50.4852920749116,10.7560934809871));
#6929=CARTESIAN_POINT('Ctrl Pts',(10.4276900764942,50.1990346817067,17.8648906963686));
#6930=CARTESIAN_POINT('Ctrl Pts',(0.676815718908163,49.9127772885019,20.6744519255042));
#6931=CARTESIAN_POINT('Ctrl Pts',(-9.23693613849004,49.626519895297,18.5086480019594));
#6932=CARTESIAN_POINT('Ctrl Pts',(-16.927793374619,49.3402625020921,11.8886859105754));
#6933=CARTESIAN_POINT('Ctrl Pts',(-20.5449294717363,49.0540051088873,2.40767806949011));
#6934=CARTESIAN_POINT('Ctrl Pts',(-19.2178704898636,48.7677477156824,-7.65274425961448));
#6935=CARTESIAN_POINT('Ctrl Pts',(-13.2659768869982,48.4814903224775,-15.8715121545913));
#6936=CARTESIAN_POINT('Ctrl Pts',(-4.1215886180878,48.1952329292727,-20.2707559820038));
#6937=CARTESIAN_POINT('Ctrl Pts',(6.01467155200022,47.9089755360678,-19.7917853405399));
#6938=CARTESIAN_POINT('Ctrl Pts',(14.7034840864215,47.6227181428629,-14.5498658601153));
#6939=CARTESIAN_POINT('Ctrl Pts',(19.8538617989875,47.3364607496581,-5.80648021632962));
#6940=CARTESIAN_POINT('Ctrl Pts',(20.2263517989026,47.0502033564532,4.33425123169721));
#6941=CARTESIAN_POINT('Ctrl Pts',(15.7313133197954,46.7639459632483,13.4319329237343));
#6942=CARTESIAN_POINT('Ctrl Pts',(7.45049002093048,46.4776885700435,19.2971821590985));
#6943=CARTESIAN_POINT('Ctrl Pts',(-2.62331466777527,46.1914311768386,20.5185102038845));
#6944=CARTESIAN_POINT('Ctrl Pts',(-12.0658112994575,45.9051737836338,16.8020010272354));
#6945=CARTESIAN_POINT('Ctrl Pts',(-18.6046364876683,45.6189163904289,9.04204302107176));
#6946=CARTESIAN_POINT('Ctrl Pts',(-20.6662035500482,45.3326589972241,-0.893908083210215));
#6947=CARTESIAN_POINT('Ctrl Pts',(-17.7543905716,45.0464016040192,-10.6147376917339));
#6948=CARTESIAN_POINT('Ctrl Pts',(-10.5699335396866,44.7601442108143,-17.7811008039391));
#6949=CARTESIAN_POINT('Ctrl Pts',(-0.841792256728206,44.4738868176094,-20.6683919701014));
#6950=CARTESIAN_POINT('Ctrl Pts',(9.08892870168875,44.1876294244046,-18.5817764459929));
#6951=CARTESIAN_POINT('Ctrl Pts',(16.8323733910027,43.9013720311997,-12.0234041294095));
#6952=CARTESIAN_POINT('Ctrl Pts',(20.5250600559986,43.6151146379949,-2.57156577417108));
#6953=CARTESIAN_POINT('Ctrl Pts',(19.2783332592012,43.32885724479,7.49912712123295));
#6954=CARTESIAN_POINT('Ctrl Pts',(13.3922213126585,43.0425998515851,15.7651339717116));
#6955=CARTESIAN_POINT('Ctrl Pts',(4.2832336203403,42.7563424583803,20.2372169674297));
#6956=CARTESIAN_POINT('Ctrl Pts',(-5.85652629610733,42.4700850651754,19.8391567506343));
#6957=CARTESIAN_POINT('Ctrl Pts',(-14.5868966786187,42.1838276719706,14.6667476326738));
#6958=CARTESIAN_POINT('Ctrl Pts',(-19.8068893266153,41.8975702787657,5.96474442339736));
#6959=CARTESIAN_POINT('Ctrl Pts',(-20.2602983198402,41.6113128855608,-4.17269131668283));
#6960=CARTESIAN_POINT('Ctrl Pts',(-15.8380095081409,41.3250554923559,-13.3059571490845));
#6961=CARTESIAN_POINT('Ctrl Pts',(-7.60425913876173,41.0387980991511,-19.2371069494296));
#6962=CARTESIAN_POINT('Ctrl Pts',(2.45947759141293,40.7525407059462,-20.5387928274909));
#6963=CARTESIAN_POINT('Ctrl Pts',(11.9313341180265,40.4662833127414,-16.8977604136527));
#6964=CARTESIAN_POINT('Ctrl Pts',(18.5318815133218,40.1800259195365,-9.19023440449365));
#6965=CARTESIAN_POINT('Ctrl Pts',(20.6726794720895,39.8937685263316,0.728947376237222));
#6966=CARTESIAN_POINT('Ctrl Pts',(17.8385389411849,39.6075111331268,10.4727059195436));
#6967=CARTESIAN_POINT('Ctrl Pts',(10.7115038148387,39.3212537399219,17.6961783122222));
#6968=CARTESIAN_POINT('Ctrl Pts',(1.00671515240936,39.0349963467171,20.6610155954239));
#6969=CARTESIAN_POINT('Ctrl Pts',(-8.9403423445673,38.7487389535121,18.6537213337677));
#6970=CARTESIAN_POINT('Ctrl Pts',(-16.7358812971476,38.4624815603074,12.1573565397573));
#6971=CARTESIAN_POINT('Ctrl Pts',(-20.5038833198701,38.1762241671024,2.73528968294038));
#6972=CARTESIAN_POINT('Ctrl Pts',(-19.3375681208726,37.8899667738976,-7.34503233412261));
#6973=CARTESIAN_POINT('Ctrl Pts',(-13.5176127381061,37.6037093806927,-15.6577516490173));
#6974=CARTESIAN_POINT('Ctrl Pts',(-4.44460580592591,37.3174519874879,-20.202388970074));
#6975=CARTESIAN_POINT('Ctrl Pts',(5.69800801251186,37.031194594283,-19.8852645286473));
#6976=CARTESIAN_POINT('Ctrl Pts',(14.4693801848718,36.7449372010782,-14.7826952305642));
#6977=CARTESIAN_POINT('Ctrl Pts',(19.7586552641252,36.4586798078733,-6.12262870346024));
#6978=CARTESIAN_POINT('Ctrl Pts',(20.2929544182282,36.1724224146684,4.01086560695577));
#6979=CARTESIAN_POINT('Ctrl Pts',(15.9436968524926,35.8861650214636,13.1791339093444));
#6980=CARTESIAN_POINT('Ctrl Pts',(7.75754403701847,35.5999076282588,19.1758063755108));
#6981=CARTESIAN_POINT('Ctrl Pts',(-2.29548410871463,35.3136502350538,20.5577674209668));
#6982=CARTESIAN_POINT('Ctrl Pts',(-11.7960964937002,35.027392841849,16.9924431961792));
#6983=CARTESIAN_POINT('Ctrl Pts',(-18.4579471540645,34.7411354486441,9.33784107032755));
#6984=CARTESIAN_POINT('Ctrl Pts',(-20.6778367232715,34.4548780554393,-0.56394151981231));
#6985=CARTESIAN_POINT('Ctrl Pts',(-17.9215549935828,34.1686206622344,-10.3300045525702));
#6986=CARTESIAN_POINT('Ctrl Pts',(-10.8523840953632,33.8823632690295,-17.610133762194));
#6987=CARTESIAN_POINT('Ctrl Pts',(-1.17158934040503,33.5961058758247,-20.6523131318105));
#6988=CARTESIAN_POINT('Ctrl Pts',(8.79121724305075,33.3098484826198,-18.724498236539));
#6989=CARTESIAN_POINT('Ctrl Pts',(16.6382620879686,33.023591089415,-12.2904944885998));
#6990=CARTESIAN_POINT('Ctrl Pts',(20.4815224197871,32.7373336962101,-2.89891929266538));
#6991=CARTESIAN_POINT('Ctrl Pts',(19.3953283964991,32.4510763030052,7.19062923939667));
#6992=CARTESIAN_POINT('Ctrl Pts',(13.6426309344857,32.1648189098004,15.5490498113974));
#6993=CARTESIAN_POINT('Ctrl Pts',(4.60467488373382,31.8785615165955,20.1669684220839));
#6994=CARTESIAN_POINT('Ctrl Pts',(-2.15601095775842,31.6877232544589,20.0074988389777));
#6995=CARTESIAN_POINT('Ctrl Pts',(-5.31650782412437,31.5923041233906,19.1291094742905));
#6996=CARTESIAN_POINT('Ctrl Pts',(19.4916112617573,54.7221509165299,-2.12668666176709));
#6997=CARTESIAN_POINT('Ctrl Pts',(19.8429547143851,54.6267317854616,1.0934633119458));
#6998=CARTESIAN_POINT('Ctrl Pts',(18.9188025464289,54.435893523325,7.70806260044675));
#6999=CARTESIAN_POINT('Ctrl Pts',(12.9750998048337,54.1496361301202,15.7785484496065));
#7000=CARTESIAN_POINT('Ctrl Pts',(3.91063405100273,53.8633787369153,20.0503401175446));
#7001=CARTESIAN_POINT('Ctrl Pts',(-6.09577171275476,53.5771213437104,19.4977183968944));
#7002=CARTESIAN_POINT('Ctrl Pts',(-14.6347965386317,53.2908639505056,14.2525369616721));
#7003=CARTESIAN_POINT('Ctrl Pts',(-19.6521252013387,53.0046065573007,5.57763254162236));
#7004=CARTESIAN_POINT('Ctrl Pts',(-19.9400098088463,52.7183491640959,-4.43964030615103));
#7005=CARTESIAN_POINT('Ctrl Pts',(-15.4293275720539,52.432091770891,-13.3884532914578));
#7006=CARTESIAN_POINT('Ctrl Pts',(-7.20550781106948,52.1458343776861,-19.1153213806834));
#7007=CARTESIAN_POINT('Ctrl Pts',(2.75232441408898,51.8595769844812,-20.2420215047524));
#7008=CARTESIAN_POINT('Ctrl Pts',(12.0478086851997,51.5733195912764,-16.4974282574968));
#7009=CARTESIAN_POINT('Ctrl Pts',(18.4439505479574,51.2870621980715,-8.78267942887381));
#7010=CARTESIAN_POINT('Ctrl Pts',(20.401505487785,51.0008048048667,1.04564439017211));
#7011=CARTESIAN_POINT('Ctrl Pts',(17.4493798771779,50.7145474116618,10.6223317120683));
#7012=CARTESIAN_POINT('Ctrl Pts',(10.298012318395,50.4282900184569,17.6427246297376));
#7013=CARTESIAN_POINT('Ctrl Pts',(0.668398903120931,50.1420326252521,20.4173464106668));
#7014=CARTESIAN_POINT('Ctrl Pts',(-9.12206648239754,49.8557752320472,18.2784762244733));
#7015=CARTESIAN_POINT('Ctrl Pts',(-16.7172809522183,49.5695178388423,11.7408393464271));
#7016=CARTESIAN_POINT('Ctrl Pts',(-20.2894346900898,49.2832604456375,2.37773641541062));
#7017=CARTESIAN_POINT('Ctrl Pts',(-18.9788788870531,48.9970030524326,-7.55757546283069));
#7018=CARTESIAN_POINT('Ctrl Pts',(-13.1010024648366,48.7107456592278,-15.6741355444392));
#7019=CARTESIAN_POINT('Ctrl Pts',(-4.070332935494,48.4244882660229,-20.0186707957866));
#7020=CARTESIAN_POINT('Ctrl Pts',(5.93987367075858,48.1382308728181,-19.5456565873916));
#7021=CARTESIAN_POINT('Ctrl Pts',(14.5206329619597,47.8519734796132,-14.368925117269));
#7022=CARTESIAN_POINT('Ctrl Pts',(19.606961068963,47.5657160864083,-5.73427138265408));
#7023=CARTESIAN_POINT('Ctrl Pts',(19.9748188187978,47.2794586932035,4.28035089713567));
#7024=CARTESIAN_POINT('Ctrl Pts',(15.5356802091074,46.9932012999986,13.2648946881484));
#7025=CARTESIAN_POINT('Ctrl Pts',(7.35783643827567,46.7069439067937,19.0572042439321));
#7026=CARTESIAN_POINT('Ctrl Pts',(-2.59069137699606,46.4206865135889,20.2633439697462));
#7027=CARTESIAN_POINT('Ctrl Pts',(-11.915762021975,46.134429120384,16.5930529464284));
#7028=CARTESIAN_POINT('Ctrl Pts',(-18.3732710043605,45.8481717271792,8.92959703724159));
#7029=CARTESIAN_POINT('Ctrl Pts',(-20.4092006155558,45.5619143339743,-0.882791527622558));
#7030=CARTESIAN_POINT('Ctrl Pts',(-17.5335986653375,45.2756569407694,-10.4827338271133));
#7031=CARTESIAN_POINT('Ctrl Pts',(-10.4384868552237,44.9893995475646,-17.559976731777));
#7032=CARTESIAN_POINT('Ctrl Pts',(-0.831323808583485,44.7031421543597,-20.4113618206262));
#7033=CARTESIAN_POINT('Ctrl Pts',(8.97589965201017,44.4168847611548,-18.350695247981));
#7034=CARTESIAN_POINT('Ctrl Pts',(16.6230476023797,44.13062736795,-11.8738822234453));
#7035=CARTESIAN_POINT('Ctrl Pts',(20.2698123685242,43.8443699747451,-2.53958602769265));
#7036=CARTESIAN_POINT('Ctrl Pts',(19.0385897471557,43.5581125815403,7.40586869224184));
#7037=CARTESIAN_POINT('Ctrl Pts',(13.2256769268747,43.2718551883354,15.569080270625));
#7038=CARTESIAN_POINT('Ctrl Pts',(4.22996773592773,42.9855977951305,19.9855488691264));
#7039=CARTESIAN_POINT('Ctrl Pts',(-5.78369509417002,42.6993404019257,19.5924388911872));
#7040=CARTESIAN_POINT('Ctrl Pts',(-14.4054954240311,42.4130830087208,14.4843533592442));
#7041=CARTESIAN_POINT('Ctrl Pts',(-19.5605727417728,42.126825615516,5.89056743115988));
#7042=CARTESIAN_POINT('Ctrl Pts',(-20.0083431840418,41.8405682223111,-4.12080012580584));
#7043=CARTESIAN_POINT('Ctrl Pts',(-15.6410495338402,41.5543108291062,-13.140485536204));
#7044=CARTESIAN_POINT('Ctrl Pts',(-7.50969329803673,41.2680534359013,-18.9978761238368));
#7045=CARTESIAN_POINT('Ctrl Pts',(2.42889176287495,40.9817960426965,-20.2833743605813));
#7046=CARTESIAN_POINT('Ctrl Pts',(11.7829571859348,40.6955386494916,-16.6876214782579));
#7047=CARTESIAN_POINT('Ctrl Pts',(18.3014208039293,40.4092812562868,-9.07594552676596));
#7048=CARTESIAN_POINT('Ctrl Pts',(20.4155960036494,40.1230238630819,0.719882256253895));
#7049=CARTESIAN_POINT('Ctrl Pts',(17.6167005738301,39.8367664698771,10.3424683484829));
#7050=CARTESIAN_POINT('Ctrl Pts',(10.578296575951,39.5505090766722,17.4761103280605));
#7051=CARTESIAN_POINT('Ctrl Pts',(0.994195738873623,39.2642516834673,20.4040771778391));
#7052=CARTESIAN_POINT('Ctrl Pts',(-8.82916110063272,38.9779942902625,18.4217454360012));
#7053=CARTESIAN_POINT('Ctrl Pts',(-16.5277554750095,38.6917368970576,12.0061688144023));
#7054=CARTESIAN_POINT('Ctrl Pts',(-20.2488989842305,38.4054795038528,2.70127388156862));
#7055=CARTESIAN_POINT('Ctrl Pts',(-19.0970879698103,38.1192221106478,-7.25369021320675));
#7056=CARTESIAN_POINT('Ctrl Pts',(-13.3495089963898,37.832964717443,-15.4630333442186));
#7057=CARTESIAN_POINT('Ctrl Pts',(-4.38933311268913,37.5467073242381,-19.9511539894729));
#7058=CARTESIAN_POINT('Ctrl Pts',(5.62714812935582,37.2604499310333,-19.6379732771709));
#7059=CARTESIAN_POINT('Ctrl Pts',(14.2894403531082,36.9741925378284,-14.598859044082));
#7060=CARTESIAN_POINT('Ctrl Pts',(19.512938515618,36.6879351446235,-6.04648827697771));
#7061=CARTESIAN_POINT('Ctrl Pts',(20.0405931700484,36.4016777514187,3.96098686433946));
#7062=CARTESIAN_POINT('Ctrl Pts',(15.7454225689498,36.1154203582138,13.0152394597937));
#7063=CARTESIAN_POINT('Ctrl Pts',(7.66107194303644,35.829162965009,18.937337874762));
#7064=CARTESIAN_POINT('Ctrl Pts',(-2.26693765382205,35.5429055718041,20.3021129942798));
#7065=CARTESIAN_POINT('Ctrl Pts',(-11.6494014308144,35.2566481785992,16.781126781882));
#7066=CARTESIAN_POINT('Ctrl Pts',(-18.2284057518238,34.9703907853944,9.22171659580266));
#7067=CARTESIAN_POINT('Ctrl Pts',(-20.4206893856,34.6841333921895,-0.556928447910499));
#7068=CARTESIAN_POINT('Ctrl Pts',(-17.6986837170356,34.3978759989846,-10.2015415005054));
#7069=CARTESIAN_POINT('Ctrl Pts',(-10.7174259373256,34.1116186057798,-17.3911360221588));
#7070=CARTESIAN_POINT('Ctrl Pts',(-1.15701746684761,33.8253612125749,-20.3954825342843));
#7071=CARTESIAN_POINT('Ctrl Pts',(8.6818863213883,33.5391038193701,-18.4916429665119));
#7072=CARTESIAN_POINT('Ctrl Pts',(16.4313585810362,33.2528464261652,-12.1376494739461));
#7073=CARTESIAN_POINT('Ctrl Pts',(20.2267995627571,32.9665890329603,-2.8628717936124));
#7074=CARTESIAN_POINT('Ctrl Pts',(19.1541630647916,32.6803316397554,7.101213614408));
#7075=CARTESIAN_POINT('Ctrl Pts',(13.4729057438463,32.3940742465506,15.3556705141589));
#7076=CARTESIAN_POINT('Ctrl Pts',(4.54755400228875,32.1078168533457,19.9162012301402));
#7077=CARTESIAN_POINT('Ctrl Pts',(-2.12943310431676,31.9169785912092,19.7586443984892));
#7078=CARTESIAN_POINT('Ctrl Pts',(-5.25039790755787,31.8215594601409,18.8912420859273));
#7079=CARTESIAN_POINT('Ctrl Pts',(19.4891569929248,54.7244434698974,-2.1264188819145));
#7080=CARTESIAN_POINT('Ctrl Pts',(19.8404559422262,54.6290243388291,1.09332320776234));
#7081=CARTESIAN_POINT('Ctrl Pts',(18.9164202351586,54.4381860766925,7.70709343019511));
#7082=CARTESIAN_POINT('Ctrl Pts',(12.9734658962871,54.1519286834877,15.7765608474946));
#7083=CARTESIAN_POINT('Ctrl Pts',(3.91014161352722,53.8656712902828,20.0478156190887));
#7084=CARTESIAN_POINT('Ctrl Pts',(-6.09500410711914,53.5794138970779,19.4952629748948));
#7085=CARTESIAN_POINT('Ctrl Pts',(-14.6329536490035,53.2931565038731,14.250742296303));
#7086=CARTESIAN_POINT('Ctrl Pts',(-19.6496505079137,53.0068991106682,5.57693013492155));
#7087=CARTESIAN_POINT('Ctrl Pts',(-19.9374988617836,52.7206417174634,-4.43908122263271));
#7088=CARTESIAN_POINT('Ctrl Pts',(-15.4273846337018,52.4343843242585,-13.3867673608494));
#7089=CARTESIAN_POINT('Ctrl Pts',(-7.20460045708284,52.1481269310536,-19.1129142776718));
#7090=CARTESIAN_POINT('Ctrl Pts',(2.75197782746062,51.8618695378487,-20.2394725301833));
#7091=CARTESIAN_POINT('Ctrl Pts',(12.0462915644812,51.5756121446439,-16.4953508168554));
#7092=CARTESIAN_POINT('Ctrl Pts',(18.4416279927814,51.289354751439,-8.78157347033156));
#7093=CARTESIAN_POINT('Ctrl Pts',(20.3989364274587,51.0030973582342,1.0455127177103));
#7094=CARTESIAN_POINT('Ctrl Pts',(17.4471825633646,50.7168399650293,10.6209940943791));
#7095=CARTESIAN_POINT('Ctrl Pts',(10.2967155408141,50.4305825718244,17.6405029690713));
#7096=CARTESIAN_POINT('Ctrl Pts',(0.668314734963058,50.1443251786196,20.4147753555185));
#7097=CARTESIAN_POINT('Ctrl Pts',(-9.12091778583661,49.8580677854147,18.2761745066984));
#7098=CARTESIAN_POINT('Ctrl Pts',(-16.7151758279943,49.5718103922098,11.7393608807856));
#7099=CARTESIAN_POINT('Ctrl Pts',(-20.2868797422733,49.285552999005,2.37743699886982));
#7100=CARTESIAN_POINT('Ctrl Pts',(-18.976488971025,48.9992956058001,-7.55662377486285));
#7101=CARTESIAN_POINT('Ctrl Pts',(-13.099352720615,48.7130382125953,-15.6721617783377));
#7102=CARTESIAN_POINT('Ctrl Pts',(-4.06982037866806,48.4267808193904,-20.0161499439244));
#7103=CARTESIAN_POINT('Ctrl Pts',(5.93912569194617,48.1405234261856,-19.5431952998601));
#7104=CARTESIAN_POINT('Ctrl Pts',(14.5188044507151,47.8542660329807,-14.3671157098405));
#7105=CARTESIAN_POINT('Ctrl Pts',(19.6044920616628,47.5680086397758,-5.73354929431732));
#7106=CARTESIAN_POINT('Ctrl Pts',(19.9723034889967,47.281751246571,4.27981189379005));
#7107=CARTESIAN_POINT('Ctrl Pts',(15.5337238780006,46.9954938533661,13.2632243057925));
#7108=CARTESIAN_POINT('Ctrl Pts',(7.35690990244912,46.7092364601612,19.0548044647804));
#7109=CARTESIAN_POINT('Ctrl Pts',(-2.59036514408827,46.4229790669564,20.2607923074049));
#7110=CARTESIAN_POINT('Ctrl Pts',(-11.9142615292001,46.1367216737515,16.5909634656204));
#7111=CARTESIAN_POINT('Ctrl Pts',(-18.3709573495274,45.8504642805467,8.92847257740328));
#7112=CARTESIAN_POINT('Ctrl Pts',(-20.4066305862109,45.5642068873418,-0.882680362066682));
#7113=CARTESIAN_POINT('Ctrl Pts',(-17.5313907462748,45.2779494941369,-10.4814137884671));
#7114=CARTESIAN_POINT('Ctrl Pts',(-10.437172388379,44.9916921009321,-17.5577654910554));
#7115=CARTESIAN_POINT('Ctrl Pts',(-0.831219124102038,44.7054347077272,-20.4087915191314));
#7116=CARTESIAN_POINT('Ctrl Pts',(8.97476936151339,44.4191773145224,-18.3483844360009));
#7117=CARTESIAN_POINT('Ctrl Pts',(16.6209543444934,44.1329199213175,-11.8723870043857));
#7118=CARTESIAN_POINT('Ctrl Pts',(20.2672598916495,43.8466625281126,-2.53926623022787));
#7119=CARTESIAN_POINT('Ctrl Pts',(19.0361923120353,43.5604051349078,7.40493610795193));
#7120=CARTESIAN_POINT('Ctrl Pts',(13.2240114830169,43.2741477417029,15.5671197336142));
#7121=CARTESIAN_POINT('Ctrl Pts',(4.22943507708361,42.987890348498,19.9830321881434));
#7122=CARTESIAN_POINT('Ctrl Pts',(-5.78296678215064,42.7016329552932,19.5899717125928));
#7123=CARTESIAN_POINT('Ctrl Pts',(-14.4036814114852,42.4153755620883,14.4825294165099));
#7124=CARTESIAN_POINT('Ctrl Pts',(-19.5581095759244,42.1291181688835,5.88982566123751));
#7125=CARTESIAN_POINT('Ctrl Pts',(-20.0058236326838,41.8428607756786,-4.12028121389707));
#7126=CARTESIAN_POINT('Ctrl Pts',(-15.6390799340972,41.5566033824737,-13.1388308200752));
#7127=CARTESIAN_POINT('Ctrl Pts',(-7.50874763962948,41.2703459892688,-18.9954838155809));
#7128=CARTESIAN_POINT('Ctrl Pts',(2.42858590458957,40.984088596064,-20.2808201759122));
#7129=CARTESIAN_POINT('Ctrl Pts',(11.7814734166139,40.6978312028591,-16.685520088904));
#7130=CARTESIAN_POINT('Ctrl Pts',(18.2991161968354,40.4115738096543,-9.07480263798868));
#7131=CARTESIAN_POINT('Ctrl Pts',(20.413025168965,40.1253164164494,0.71979160505406));
#7132=CARTESIAN_POINT('Ctrl Pts',(17.6144821901566,39.8390590232446,10.3411659727723));
#7133=CARTESIAN_POINT('Ctrl Pts',(10.5769645035621,39.5528016300397,17.4739096482189));
#7134=CARTESIAN_POINT('Ctrl Pts',(0.994070544738266,39.2665442368348,20.4015077936632));
#7135=CARTESIAN_POINT('Ctrl Pts',(-8.82804928819338,38.98028684363,18.4194256770235));
#7136=CARTESIAN_POINT('Ctrl Pts',(-16.5256742167881,38.6940294504251,12.0046569371488));
#7137=CARTESIAN_POINT('Ctrl Pts',(-20.2463491408741,38.4077720572203,2.70093372355491));
#7138=CARTESIAN_POINT('Ctrl Pts',(-19.0946831682996,38.1215146640153,-7.25277679199759));
#7139=CARTESIAN_POINT('Ctrl Pts',(-13.3478279589727,37.8352572708105,-15.4610861611707));
#7140=CARTESIAN_POINT('Ctrl Pts',(-4.38878038575677,37.5489998776056,-19.9486416396669));
#7141=CARTESIAN_POINT('Ctrl Pts',(5.62643953052426,37.2627424844008,-19.6355003646561));
#7142=CARTESIAN_POINT('Ctrl Pts',(14.2876409547905,36.9764850911959,-14.5970206822172));
#7143=CARTESIAN_POINT('Ctrl Pts',(19.5104813481329,36.690227697991,-6.04572687271288));
#7144=CARTESIAN_POINT('Ctrl Pts',(20.0380695575666,36.4039703047862,3.9604880769133));
#7145=CARTESIAN_POINT('Ctrl Pts',(15.7434398261144,36.1177129115813,13.0136005152982));
#7146=CARTESIAN_POINT('Ctrl Pts',(7.66010722209662,35.8314555183765,18.9349531897545));
#7147=CARTESIAN_POINT('Ctrl Pts',(-2.26665218927312,35.5451981251716,20.2995564500129));
#7148=CARTESIAN_POINT('Ctrl Pts',(-11.6479344801856,35.2589407319667,16.7790136177391));
#7149=CARTESIAN_POINT('Ctrl Pts',(-18.2261103378014,34.9726833387619,9.2205553510574));
#7150=CARTESIAN_POINT('Ctrl Pts',(-20.4181179122233,34.686425945557,-0.556858317191475));
#7151=CARTESIAN_POINT('Ctrl Pts',(-17.6964550042702,34.4001685523521,-10.2002568699848));
#7152=CARTESIAN_POINT('Ctrl Pts',(-10.7160763557452,34.1139111591473,-17.3889460447585));
#7153=CARTESIAN_POINT('Ctrl Pts',(-1.15687174811203,33.8276537659424,-20.3929142283091));
#7154=CARTESIAN_POINT('Ctrl Pts',(8.68079301217168,33.5413963727376,-18.4893144138117));
#7155=CARTESIAN_POINT('Ctrl Pts',(16.4292895459668,33.2551389795327,-12.1361210237995));
#7156=CARTESIAN_POINT('Ctrl Pts',(20.2242523341868,32.9688815863278,-2.86251131862187));
#7157=CARTESIAN_POINT('Ctrl Pts',(19.1517514114745,32.6826241931229,7.10031945815812));
#7158=CARTESIAN_POINT('Ctrl Pts',(13.4712084919399,32.3963667999181,15.3537367211865));
#7159=CARTESIAN_POINT('Ctrl Pts',(4.5469827934743,32.1101094067132,19.9136935582208));
#7160=CARTESIAN_POINT('Ctrl Pts',(-2.12916732578234,31.9192711445767,19.7561558540843));
#7161=CARTESIAN_POINT('Ctrl Pts',(-5.24973680839221,31.8238520135084,18.8888634120437));
#7162=CARTESIAN_POINT('Ctrl Pts',(19.4867027240924,54.7267360232649,-2.12615110206191));
#7163=CARTESIAN_POINT('Ctrl Pts',(19.8379571700673,54.6313168921966,1.09318310357887));
#7164=CARTESIAN_POINT('Ctrl Pts',(18.9140379238883,54.44047863006,7.70612425994348));
#7165=CARTESIAN_POINT('Ctrl Pts',(12.9718319877405,54.1542212368552,15.7745732453828));
#7166=CARTESIAN_POINT('Ctrl Pts',(3.90964917605172,53.8679638436503,20.0452911206329));
#7167=CARTESIAN_POINT('Ctrl Pts',(-6.09423650148351,53.5817064504454,19.4928075528951));
#7168=CARTESIAN_POINT('Ctrl Pts',(-14.6311107593753,53.2954490572406,14.248947630934));
#7169=CARTESIAN_POINT('Ctrl Pts',(-19.6471758144887,53.0091916640357,5.57622772822074));
#7170=CARTESIAN_POINT('Ctrl Pts',(-19.9349879147208,52.7229342708309,-4.4385221391144));
#7171=CARTESIAN_POINT('Ctrl Pts',(-15.4254416953498,52.436676877626,-13.3850814302411));
#7172=CARTESIAN_POINT('Ctrl Pts',(-7.2036931030962,52.1504194844211,-19.1105071746602));
#7173=CARTESIAN_POINT('Ctrl Pts',(2.75163124083226,51.8641620912162,-20.2369235556142));
#7174=CARTESIAN_POINT('Ctrl Pts',(12.0447744437628,51.5779046980115,-16.4932733762141));
#7175=CARTESIAN_POINT('Ctrl Pts',(18.4393054376054,51.2916473048065,-8.78046751178931));
#7176=CARTESIAN_POINT('Ctrl Pts',(20.3963673671325,51.0053899116017,1.04538104524849));
#7177=CARTESIAN_POINT('Ctrl Pts',(17.4449852495513,50.7191325183968,10.6196564766899));
#7178=CARTESIAN_POINT('Ctrl Pts',(10.2954187632331,50.4328751251919,17.638281308405));
#7179=CARTESIAN_POINT('Ctrl Pts',(0.668230566805185,50.1466177319871,20.4122043003701));
#7180=CARTESIAN_POINT('Ctrl Pts',(-9.11976908927569,49.8603603387822,18.2738727889235));
#7181=CARTESIAN_POINT('Ctrl Pts',(-16.7130707037703,49.5741029455773,11.7378824151441));
#7182=CARTESIAN_POINT('Ctrl Pts',(-20.2843247944569,49.2878455523725,2.37713758232903));
#7183=CARTESIAN_POINT('Ctrl Pts',(-18.9740990549969,49.0015881591676,-7.55567208689501));
#7184=CARTESIAN_POINT('Ctrl Pts',(-13.0977029763934,48.7153307659628,-15.6701880122362));
#7185=CARTESIAN_POINT('Ctrl Pts',(-4.06930782184213,48.429073372758,-20.0136290920622));
#7186=CARTESIAN_POINT('Ctrl Pts',(5.93837771313375,48.1428159795531,-19.5407340123286));
#7187=CARTESIAN_POINT('Ctrl Pts',(14.5169759394705,47.8565585863482,-14.3653063024121));
#7188=CARTESIAN_POINT('Ctrl Pts',(19.6020230543625,47.5703011931433,-5.73282720598057));
#7189=CARTESIAN_POINT('Ctrl Pts',(19.9697881591957,47.2840437999385,4.27927289044443));
#7190=CARTESIAN_POINT('Ctrl Pts',(15.5317675468937,46.9977864067336,13.2615539234367));
#7191=CARTESIAN_POINT('Ctrl Pts',(7.35598336662257,46.7115290135287,19.0524046856288));
#7192=CARTESIAN_POINT('Ctrl Pts',(-2.59003891118047,46.4252716203239,20.2582406450635));
#7193=CARTESIAN_POINT('Ctrl Pts',(-11.9127610364253,46.139014227119,16.5888739848123));
#7194=CARTESIAN_POINT('Ctrl Pts',(-18.3686436946943,45.8527568339142,8.92734811756499));
#7195=CARTESIAN_POINT('Ctrl Pts',(-20.404060556866,45.5664994407093,-0.882569196510804));
#7196=CARTESIAN_POINT('Ctrl Pts',(-17.5291828272122,45.2802420475044,-10.4800937498209));
#7197=CARTESIAN_POINT('Ctrl Pts',(-10.4358579215344,44.9939846542997,-17.5555542503337));
#7198=CARTESIAN_POINT('Ctrl Pts',(-0.83111443962059,44.7077272610947,-20.4062212176367));
#7199=CARTESIAN_POINT('Ctrl Pts',(8.9736390710166,44.4214698678898,-18.3460736240208));
#7200=CARTESIAN_POINT('Ctrl Pts',(16.6188610866072,44.135212474685,-11.870891785326));
#7201=CARTESIAN_POINT('Ctrl Pts',(20.2647074147747,43.8489550814801,-2.53894643276308));
#7202=CARTESIAN_POINT('Ctrl Pts',(19.0337948769148,43.5626976882753,7.40400352366201));
#7203=CARTESIAN_POINT('Ctrl Pts',(13.222346039159,43.2764402950704,15.5651591966033));
#7204=CARTESIAN_POINT('Ctrl Pts',(4.22890241823948,42.9901829018655,19.9805155071603));
#7205=CARTESIAN_POINT('Ctrl Pts',(-5.78223847013127,42.7039255086607,19.5875045339983));
#7206=CARTESIAN_POINT('Ctrl Pts',(-14.4018673989393,42.4176681154558,14.4807054737756));
#7207=CARTESIAN_POINT('Ctrl Pts',(-19.555646410076,42.131410722251,5.88908389131514));
#7208=CARTESIAN_POINT('Ctrl Pts',(-20.0033040813258,41.8451533290461,-4.11976230198829));
#7209=CARTESIAN_POINT('Ctrl Pts',(-15.6371103343542,41.5588959358412,-13.1371761039464));
#7210=CARTESIAN_POINT('Ctrl Pts',(-7.50780198122223,41.2726385426363,-18.993091507325));
#7211=CARTESIAN_POINT('Ctrl Pts',(2.42828004630419,40.9863811494315,-20.2782659912431));
#7212=CARTESIAN_POINT('Ctrl Pts',(11.7799896472929,40.7001237562266,-16.6834186995501));
#7213=CARTESIAN_POINT('Ctrl Pts',(18.2968115897414,40.4138663630218,-9.07365974921141));
#7214=CARTESIAN_POINT('Ctrl Pts',(20.4104543342806,40.1276089698169,0.719700953854232));
#7215=CARTESIAN_POINT('Ctrl Pts',(17.612263806483,39.8413515766121,10.3398635970617));
#7216=CARTESIAN_POINT('Ctrl Pts',(10.5756324311732,39.5550941834072,17.4717089683773));
#7217=CARTESIAN_POINT('Ctrl Pts',(0.993945350602907,39.2688367902023,20.3989384094874));
#7218=CARTESIAN_POINT('Ctrl Pts',(-8.82693747575403,38.9825793969975,18.4171059180458));
#7219=CARTESIAN_POINT('Ctrl Pts',(-16.5235929585668,38.6963220037926,12.0031450598952));
#7220=CARTESIAN_POINT('Ctrl Pts',(-20.2437992975177,38.4100646105878,2.70059356554118));
#7221=CARTESIAN_POINT('Ctrl Pts',(-19.092278366789,38.1238072173828,-7.25186337078843));
#7222=CARTESIAN_POINT('Ctrl Pts',(-13.3461469215555,37.837549824178,-15.4591389781227));
#7223=CARTESIAN_POINT('Ctrl Pts',(-4.3882276588244,37.5512924309731,-19.9461292898609));
#7224=CARTESIAN_POINT('Ctrl Pts',(5.6257309316927,37.2650350377683,-19.6330274521414));
#7225=CARTESIAN_POINT('Ctrl Pts',(14.2858415564729,36.9787776445634,-14.5951823203523));
#7226=CARTESIAN_POINT('Ctrl Pts',(19.5080241806478,36.6925202513585,-6.04496546844805));
#7227=CARTESIAN_POINT('Ctrl Pts',(20.0355459450848,36.4062628581537,3.95998928948713));
#7228=CARTESIAN_POINT('Ctrl Pts',(15.7414570832789,36.1200054649488,13.0119615708027));
#7229=CARTESIAN_POINT('Ctrl Pts',(7.6591425011568,35.833748071744,18.932568504747));
#7230=CARTESIAN_POINT('Ctrl Pts',(-2.2663667247242,35.5474906785391,20.296999905746));
#7231=CARTESIAN_POINT('Ctrl Pts',(-11.6464675295567,35.2612332853342,16.7769004535961));
#7232=CARTESIAN_POINT('Ctrl Pts',(-18.223814923779,34.9749758921294,9.21939410631215));
#7233=CARTESIAN_POINT('Ctrl Pts',(-20.4155464388465,34.6887184989245,-0.556788186472455));
#7234=CARTESIAN_POINT('Ctrl Pts',(-17.6942262915047,34.4024611057196,-10.1989722394641));
#7235=CARTESIAN_POINT('Ctrl Pts',(-10.7147267741649,34.1162037125148,-17.3867560673581));
#7236=CARTESIAN_POINT('Ctrl Pts',(-1.15672602937646,33.8299463193099,-20.3903459223338));
#7237=CARTESIAN_POINT('Ctrl Pts',(8.67969970295505,33.5436889261051,-18.4869858611114));
#7238=CARTESIAN_POINT('Ctrl Pts',(16.4272205108975,33.2574315329002,-12.134592573653));
#7239=CARTESIAN_POINT('Ctrl Pts',(20.2217051056165,32.9711741396953,-2.86215084363134));
#7240=CARTESIAN_POINT('Ctrl Pts',(19.1493397581574,32.6849167464904,7.09942530190823));
#7241=CARTESIAN_POINT('Ctrl Pts',(13.4695112400335,32.3986593532856,15.3518029282142));
#7242=CARTESIAN_POINT('Ctrl Pts',(4.54641158465985,32.1124019600807,19.9111858863013));
#7243=CARTESIAN_POINT('Ctrl Pts',(-2.12890154724792,31.9215636979442,19.7536673096795));
#7244=CARTESIAN_POINT('Ctrl Pts',(-5.24907570922655,31.8261445668759,18.8864847381601));
#7245=CARTESIAN_POINT('Ctrl Pts',(19.4842484552599,54.7290285766324,-2.12588332220932));
#7246=CARTESIAN_POINT('Ctrl Pts',(19.8354583979083,54.6336094455641,1.09304299939541));
#7247=CARTESIAN_POINT('Ctrl Pts',(18.911655612618,54.4427711834275,7.70515508969184));
#7248=CARTESIAN_POINT('Ctrl Pts',(12.9701980791939,54.1565137902227,15.7725856432709));
#7249=CARTESIAN_POINT('Ctrl Pts',(3.90915673857621,53.8702563970178,20.042766622177));
#7250=CARTESIAN_POINT('Ctrl Pts',(-6.09346889584789,53.5839990038129,19.4903521308955));
#7251=CARTESIAN_POINT('Ctrl Pts',(-14.6292678697472,53.2977416106081,14.2471529655649));
#7252=CARTESIAN_POINT('Ctrl Pts',(-19.6447011210637,53.0114842174032,5.57552532151993));
#7253=CARTESIAN_POINT('Ctrl Pts',(-19.932476967658,52.7252268241984,-4.43796305559608));
#7254=CARTESIAN_POINT('Ctrl Pts',(-15.4234987569977,52.4389694309935,-13.3833954996328));
#7255=CARTESIAN_POINT('Ctrl Pts',(-7.20278574910955,52.1527120377887,-19.1081000716486));
#7256=CARTESIAN_POINT('Ctrl Pts',(2.7512846542039,51.8664546445838,-20.2343745810451));
#7257=CARTESIAN_POINT('Ctrl Pts',(12.0432573230443,51.5801972513789,-16.4911959355728));
#7258=CARTESIAN_POINT('Ctrl Pts',(18.4369828824295,51.293939858174,-8.77936155324705));
#7259=CARTESIAN_POINT('Ctrl Pts',(20.3937983068062,51.0076824649692,1.04524937278667));
#7260=CARTESIAN_POINT('Ctrl Pts',(17.442787935738,50.7214250717643,10.6183188590008));
#7261=CARTESIAN_POINT('Ctrl Pts',(10.2941219856521,50.4351676785594,17.6360596477387));
#7262=CARTESIAN_POINT('Ctrl Pts',(0.668146398647312,50.1489102853546,20.4096332452217));
#7263=CARTESIAN_POINT('Ctrl Pts',(-9.11862039271476,49.8626528921497,18.2715710711487));
#7264=CARTESIAN_POINT('Ctrl Pts',(-16.7109655795463,49.5763954989448,11.7364039495027));
#7265=CARTESIAN_POINT('Ctrl Pts',(-20.2817698466404,49.29013810574,2.37683816578823));
#7266=CARTESIAN_POINT('Ctrl Pts',(-18.9717091389687,49.0038807125351,-7.55472039892717));
#7267=CARTESIAN_POINT('Ctrl Pts',(-13.0960532321718,48.7176233193303,-15.6682142461347));
#7268=CARTESIAN_POINT('Ctrl Pts',(-4.06879526501619,48.4313659261255,-20.0111082402));
#7269=CARTESIAN_POINT('Ctrl Pts',(5.93762973432133,48.1451085329206,-19.5382727247972));
#7270=CARTESIAN_POINT('Ctrl Pts',(14.5151474282259,47.8588511397157,-14.3634968949836));
#7271=CARTESIAN_POINT('Ctrl Pts',(19.5995540470623,47.5725937465108,-5.73210511764381));
#7272=CARTESIAN_POINT('Ctrl Pts',(19.9672728293946,47.286336353306,4.27873388709882));
#7273=CARTESIAN_POINT('Ctrl Pts',(15.5298112157868,47.0000789601011,13.2598835410808));
#7274=CARTESIAN_POINT('Ctrl Pts',(7.35505683079602,46.7138215668962,19.0500049064771));
#7275=CARTESIAN_POINT('Ctrl Pts',(-2.58971267827268,46.4275641736914,20.2556889827221));
#7276=CARTESIAN_POINT('Ctrl Pts',(-11.9112605436505,46.1413067804865,16.5867845040042));
#7277=CARTESIAN_POINT('Ctrl Pts',(-18.3663300398612,45.8550493872817,8.92622365772668));
#7278=CARTESIAN_POINT('Ctrl Pts',(-20.401490527521,45.5687919940768,-0.882458030954929));
#7279=CARTESIAN_POINT('Ctrl Pts',(-17.5269749081496,45.2825346008719,-10.4787737111747));
#7280=CARTESIAN_POINT('Ctrl Pts',(-10.4345434546898,44.9962772076671,-17.5533430096121));
#7281=CARTESIAN_POINT('Ctrl Pts',(-0.831009755139143,44.7100198144622,-20.4036509161419));
#7282=CARTESIAN_POINT('Ctrl Pts',(8.97250878051982,44.4237624212574,-18.3437628120407));
#7283=CARTESIAN_POINT('Ctrl Pts',(16.616767828721,44.1375050280525,-11.8693965662664));
#7284=CARTESIAN_POINT('Ctrl Pts',(20.2621549379,43.8512476348476,-2.5386266352983));
#7285=CARTESIAN_POINT('Ctrl Pts',(19.0313974417944,43.5649902416428,7.40307093937211));
#7286=CARTESIAN_POINT('Ctrl Pts',(13.2206805953012,43.2787328484379,15.5631986595924));
#7287=CARTESIAN_POINT('Ctrl Pts',(4.22836975939536,42.992475455233,19.9779988261773));
#7288=CARTESIAN_POINT('Ctrl Pts',(-5.7815101581119,42.7062180620282,19.5850373554038));
#7289=CARTESIAN_POINT('Ctrl Pts',(-14.4000533863935,42.4199606688233,14.4788815310413));
#7290=CARTESIAN_POINT('Ctrl Pts',(-19.5531832442276,42.1337032756185,5.88834212139276));
#7291=CARTESIAN_POINT('Ctrl Pts',(-20.0007845299679,41.8474458824136,-4.11924339007953));
#7292=CARTESIAN_POINT('Ctrl Pts',(-15.6351407346112,41.5611884892087,-13.1355213878175));
#7293=CARTESIAN_POINT('Ctrl Pts',(-7.50685632281498,41.2749310960039,-18.990699199069));
#7294=CARTESIAN_POINT('Ctrl Pts',(2.42797418801882,40.988673702799,-20.275711806574));
#7295=CARTESIAN_POINT('Ctrl Pts',(11.778505877972,40.7024163095941,-16.6813173101961));
#7296=CARTESIAN_POINT('Ctrl Pts',(18.2945069826475,40.4161589163894,-9.07251686043413));
#7297=CARTESIAN_POINT('Ctrl Pts',(20.4078834995962,40.1299015231844,0.719610302654397));
#7298=CARTESIAN_POINT('Ctrl Pts',(17.6100454228095,39.8436441299796,10.3385612213511));
#7299=CARTESIAN_POINT('Ctrl Pts',(10.5743003587843,39.5573867367747,17.4695082885356));
#7300=CARTESIAN_POINT('Ctrl Pts',(0.993820156467551,39.2711293435698,20.3963690253115));
#7301=CARTESIAN_POINT('Ctrl Pts',(-8.82582566331469,38.984871950365,18.4147861590682));
#7302=CARTESIAN_POINT('Ctrl Pts',(-16.5215117003454,38.6986145571601,12.0016331826417));
#7303=CARTESIAN_POINT('Ctrl Pts',(-20.2412494541613,38.4123571639553,2.70025340752747));
#7304=CARTESIAN_POINT('Ctrl Pts',(-19.0898735652784,38.1260997707503,-7.25094994957927));
#7305=CARTESIAN_POINT('Ctrl Pts',(-13.3444658841383,37.8398423775456,-15.4571917950747));
#7306=CARTESIAN_POINT('Ctrl Pts',(-4.38767493189203,37.5535849843406,-19.9436169400549));
#7307=CARTESIAN_POINT('Ctrl Pts',(5.62502233286113,37.2673275911359,-19.6305545396266));
#7308=CARTESIAN_POINT('Ctrl Pts',(14.2840421581553,36.9810701979309,-14.5933439584875));
#7309=CARTESIAN_POINT('Ctrl Pts',(19.5055670131628,36.694812804726,-6.04420406418323));
#7310=CARTESIAN_POINT('Ctrl Pts',(20.033022332603,36.4085554115212,3.95949050206097));
#7311=CARTESIAN_POINT('Ctrl Pts',(15.7394743404435,36.1222980183163,13.0103226263072));
#7312=CARTESIAN_POINT('Ctrl Pts',(7.65817778021698,35.8360406251115,18.9301838197395));
#7313=CARTESIAN_POINT('Ctrl Pts',(-2.26608126017527,35.5497832319066,20.2944433614791));
#7314=CARTESIAN_POINT('Ctrl Pts',(-11.6450005789278,35.2635258387017,16.7747872894531));
#7315=CARTESIAN_POINT('Ctrl Pts',(-18.2215195097566,34.9772684454969,9.2182328615669));
#7316=CARTESIAN_POINT('Ctrl Pts',(-20.4129749654698,34.691011052292,-0.556718055753438));
#7317=CARTESIAN_POINT('Ctrl Pts',(-17.6919975787392,34.4047536590871,-10.1976876089435));
#7318=CARTESIAN_POINT('Ctrl Pts',(-10.7133771925845,34.1184962658823,-17.3845660899578));
#7319=CARTESIAN_POINT('Ctrl Pts',(-1.15658031064088,33.8322388726774,-20.3877776163586));
#7320=CARTESIAN_POINT('Ctrl Pts',(8.67860639373843,33.5459814794727,-18.4846573084111));
#7321=CARTESIAN_POINT('Ctrl Pts',(16.4251514758282,33.2597240862677,-12.1330641235064));
#7322=CARTESIAN_POINT('Ctrl Pts',(20.2191578770462,32.9734666930628,-2.86179036864081));
#7323=CARTESIAN_POINT('Ctrl Pts',(19.1469281048403,32.6872092998579,7.09853114565834));
#7324=CARTESIAN_POINT('Ctrl Pts',(13.4678139881271,32.4009519066531,15.3498691352418));
#7325=CARTESIAN_POINT('Ctrl Pts',(4.5458403758454,32.1146945134482,19.9086782143819));
#7326=CARTESIAN_POINT('Ctrl Pts',(-2.12863576871351,31.9238562513117,19.7511787652746));
#7327=CARTESIAN_POINT('Ctrl Pts',(-5.24841461006088,31.8284371202434,18.8841060642764));
#7328=CARTESIAN_POINT('',(20.0015373057718,39.242784888888,7.64894882955084E-7));
#7329=CARTESIAN_POINT('',(-19.9989824629285,41.0572973765567,3.12150913740012E-7));
#7330=CARTESIAN_POINT('Ctrl Pts',(20.0014916459676,39.242787124482,2.00025803768198E-7));
#7331=CARTESIAN_POINT('Ctrl Pts',(19.9995929272711,39.3314277454063,-3.06838338827387));
#7332=CARTESIAN_POINT('Ctrl Pts',(18.5103085734689,39.5154779073507,-9.44183992655426));
#7333=CARTESIAN_POINT('Ctrl Pts',(12.0189571883783,39.7949472003633,-17.021856649234));
#7334=CARTESIAN_POINT('Ctrl Pts',(2.47753986138945,40.0812045935682,-20.689628607552));
#7335=CARTESIAN_POINT('Ctrl Pts',(-7.66010440525888,40.367461986773,-19.3783832190336));
#7336=CARTESIAN_POINT('Ctrl Pts',(-15.9543229905758,40.6537193799779,-13.4036753763873));
#7337=CARTESIAN_POINT('Ctrl Pts',(-19.5327522754195,40.8836645377847,-6.01321597571097));
#7338=CARTESIAN_POINT('Ctrl Pts',(-19.9991941437992,41.0181905645231,-1.3544358009041));
#7339=CARTESIAN_POINT('Ctrl Pts',(-19.9989824632433,41.0572960261945,-4.88098124743451E-8));
#7340=CARTESIAN_POINT('',(-19.6064108766512,41.9580960790586,1.14560946776212E-5));
#7341=CARTESIAN_POINT('Origin',(-19.045011308728,41.1774557209948,8.25934553377221E-5));
#7342=CARTESIAN_POINT('',(19.6083726319963,40.143696232507,7.11313451544257E-6));
#7343=CARTESIAN_POINT('Ctrl Pts',(-19.6060505195495,41.9577193074356,2.2586764080172E-5));
#7344=CARTESIAN_POINT('Ctrl Pts',(-19.6062119339618,41.9436604434935,-0.479437871609851));
#7345=CARTESIAN_POINT('Ctrl Pts',(-19.5889840882721,41.929599781262,-0.958141749258678));
#7346=CARTESIAN_POINT('Ctrl Pts',(-19.5544610522285,41.9155468019901,-1.43479305144635));
#7347=CARTESIAN_POINT('Ctrl Pts',(-19.5479793789267,41.9129083660066,-1.52428396457842));
#7348=CARTESIAN_POINT('Ctrl Pts',(-19.540888082585,41.9102701722776,-1.61370270295012));
#7349=CARTESIAN_POINT('Ctrl Pts',(-19.5331878184945,41.9076322411891,-1.70304093633566));
#7350=CARTESIAN_POINT('Ctrl Pts',(-19.5309252921648,41.9068571523774,-1.72929069905895));
#7351=CARTESIAN_POINT('Ctrl Pts',(-19.5286101919521,41.9060820861341,-1.75553351213457));
#7352=CARTESIAN_POINT('Ctrl Pts',(-19.5262425910007,41.9053069903598,-1.78176916855628));
#7353=CARTESIAN_POINT('Ctrl Pts',(-19.4955356262472,41.8952542664794,-2.12203655042166));
#7354=CARTESIAN_POINT('Ctrl Pts',(-19.4559892075824,41.8852054065744,-2.46109009162185));
#7355=CARTESIAN_POINT('Ctrl Pts',(-19.4076360458866,41.8751639888978,-2.79847994168719));
#7356=CARTESIAN_POINT('Ctrl Pts',(-19.3721740560241,41.8677996586377,-3.04592013014828));
#7357=CARTESIAN_POINT('Ctrl Pts',(-19.3319751399673,41.8604393069873,-3.29246478715566));
#7358=CARTESIAN_POINT('Ctrl Pts',(-19.287054085681,41.8530848966661,-3.53792566037348));
#7359=CARTESIAN_POINT('Ctrl Pts',(-19.261513766533,41.8489034723934,-3.67748491916495));
#7360=CARTESIAN_POINT('Ctrl Pts',(-19.2344467778608,41.8447239116199,-3.81669518262673));
#7361=CARTESIAN_POINT('Ctrl Pts',(-19.205855676327,41.840546501902,-3.95552339462894));
#7362=CARTESIAN_POINT('Ctrl Pts',(-19.1960051339843,41.8391072516073,-4.00335412192931));
#7363=CARTESIAN_POINT('Ctrl Pts',(-19.1859736773344,41.8376682566897,-4.05113949659857));
#7364=CARTESIAN_POINT('Ctrl Pts',(-19.1757620788409,41.8362295239877,-4.09887830696041));
#7365=CARTESIAN_POINT('Ctrl Pts',(-19.0762647228794,41.8222111408844,-4.56402442593124));
#7366=CARTESIAN_POINT('Ctrl Pts',(-18.9596641463189,41.8082178180361,-5.02475483509956));
#7367=CARTESIAN_POINT('Ctrl Pts',(-18.826676341601,41.7942479185831,-5.47996336391931));
#7368=CARTESIAN_POINT('Ctrl Pts',(-18.7982539573124,41.7912622474416,-5.5772513202474));
#7369=CARTESIAN_POINT('Ctrl Pts',(-18.7690829488635,41.7882776654249,-5.67428728917686));
#7370=CARTESIAN_POINT('Ctrl Pts',(-18.7391701226993,41.7852941830942,-5.77106084862513));
#7371=CARTESIAN_POINT('Ctrl Pts',(-18.5960383448328,41.7710183293888,-6.2341187869917));
#7372=CARTESIAN_POINT('Ctrl Pts',(-18.4359247294003,41.7567670673058,-6.69116312249447));
#7373=CARTESIAN_POINT('Ctrl Pts',(-18.2595801709165,41.7425391434309,-7.14104062427596));
#7374=CARTESIAN_POINT('Ctrl Pts',(-18.2261940959262,41.7398454706716,-7.2262127676077));
#7375=CARTESIAN_POINT('Ctrl Pts',(-18.1922261654446,41.7371526354676,-7.31112822759187));
#7376=CARTESIAN_POINT('Ctrl Pts',(-18.1576813452863,41.7344606278009,-7.3957794520085));
#7377=CARTESIAN_POINT('Ctrl Pts',(-18.1471088800663,41.7336367370614,-7.42168701562788));
#7378=CARTESIAN_POINT('Ctrl Pts',(-18.1364823817549,41.732812921179,-7.44756983041452));
#7379=CARTESIAN_POINT('Ctrl Pts',(-18.1258019958562,41.7319891803776,-7.47342767115213));
#7380=CARTESIAN_POINT('Ctrl Pts',(-17.9409648863904,41.7177333407362,-7.92092915511887));
#7381=CARTESIAN_POINT('Ctrl Pts',(-17.7399904133824,41.7035003285977,-8.36094507165499));
#7382=CARTESIAN_POINT('Ctrl Pts',(-17.5236191691249,41.6892893981363,-8.79234475071736));
#7383=CARTESIAN_POINT('Ctrl Pts',(-17.4950485219408,41.6874129219818,-8.84930873439328));
#7384=CARTESIAN_POINT('Ctrl Pts',(-17.4662093785707,41.6855368237905,-8.90612258372554));
#7385=CARTESIAN_POINT('Ctrl Pts',(-17.4371034039174,41.6836610946631,-8.96278378224272));
#7386=CARTESIAN_POINT('Ctrl Pts',(-17.2207131428153,41.6697158645004,-9.38403514686858));
#7387=CARTESIAN_POINT('Ctrl Pts',(-16.9895765971644,41.655791369731,-9.79684394994));
#7388=CARTESIAN_POINT('Ctrl Pts',(-16.7443827161404,41.6418877745079,-10.2001619484116));
#7389=CARTESIAN_POINT('Ctrl Pts',(-16.691855484549,41.6389092443619,-10.2865636882195));
#7390=CARTESIAN_POINT('Ctrl Pts',(-16.638683027948,41.6359316410521,-10.3725300879668));
#7391=CARTESIAN_POINT('Ctrl Pts',(-16.5848719677828,41.6329549090526,-10.4580512033361));
#7392=CARTESIAN_POINT('Ctrl Pts',(-16.5568089095051,41.6314025106548,-10.5026514033177));
#7393=CARTESIAN_POINT('Ctrl Pts',(-16.5285728042941,41.629849805387,-10.5471306011416));
#7394=CARTESIAN_POINT('Ctrl Pts',(-16.5001641959773,41.6282971825791,-10.5914872163514));
#7395=CARTESIAN_POINT('Ctrl Pts',(-16.4739436630701,41.6268641452064,-10.6324274157369));
#7396=CARTESIAN_POINT('Ctrl Pts',(-16.4475761766513,41.6254311780781,-10.6732631882112));
#7397=CARTESIAN_POINT('Ctrl Pts',(-16.4210621668489,41.6239985873154,-10.7139932838637));
#7398=CARTESIAN_POINT('Ctrl Pts',(-16.2114013848043,41.6126703083452,-11.0360684347333));
#7399=CARTESIAN_POINT('Ctrl Pts',(-15.9925763223832,41.6013654832385,-11.3515388477035));
#7400=CARTESIAN_POINT('Ctrl Pts',(-15.7649622218074,41.5900720053647,-11.6598601279487));
#7401=CARTESIAN_POINT('Ctrl Pts',(-15.712656031892,41.5874767408491,-11.7307129942635));
#7402=CARTESIAN_POINT('Ctrl Pts',(-15.6598858227243,41.5848820798619,-11.8011881737577));
#7403=CARTESIAN_POINT('Ctrl Pts',(-15.6066563785267,41.582287889708,-11.8712788056537));
#7404=CARTESIAN_POINT('Ctrl Pts',(-15.4149129965947,41.5729430843851,-12.123759645987));
#7405=CARTESIAN_POINT('Ctrl Pts',(-15.2172023625855,41.5636087603705,-12.3712532966885));
#7406=CARTESIAN_POINT('Ctrl Pts',(-15.0137270749791,41.5542859424078,-12.6134527669376));
#7407=CARTESIAN_POINT('Ctrl Pts',(-14.7113624139246,41.5404322173361,-12.9733616364172));
#7408=CARTESIAN_POINT('Ctrl Pts',(-14.3962684157318,41.5266041093974,-13.3215801730073));
#7409=CARTESIAN_POINT('Ctrl Pts',(-14.0695669380264,41.5127999589477,-13.657501771783));
#7410=CARTESIAN_POINT('Ctrl Pts',(-13.9993193103876,41.5098317788603,-13.7297319176408));
#7411=CARTESIAN_POINT('Ctrl Pts',(-13.9285348177902,41.506864726666,-13.8013936855412));
#7412=CARTESIAN_POINT('Ctrl Pts',(-13.8572242688134,41.5038988142792,-13.8724812929102));
#7413=CARTESIAN_POINT('Ctrl Pts',(-13.5176793875767,41.4897766348323,-14.2109646386117));
#7414=CARTESIAN_POINT('Ctrl Pts',(-13.1662128412405,41.4756796914327,-14.5364271596369));
#7415=CARTESIAN_POINT('Ctrl Pts',(-12.804001247615,41.4616066990142,-14.8482371123588));
#7416=CARTESIAN_POINT('Ctrl Pts',(-12.7354285771051,41.4589424478164,-14.9072679151436));
#7417=CARTESIAN_POINT('Ctrl Pts',(-12.6664706254241,41.4562790569681,-14.9658095327076));
#7418=CARTESIAN_POINT('Ctrl Pts',(-12.5971351329409,41.4536165175136,-15.0238578573109));
#7419=CARTESIAN_POINT('Ctrl Pts',(-12.5385897004434,41.4513683251619,-15.0728726424943));
#7420=CARTESIAN_POINT('Ctrl Pts',(-12.4797751030875,41.4491207219172,-15.1215357351031));
#7421=CARTESIAN_POINT('Ctrl Pts',(-12.4206961343986,41.4468737105277,-15.1698445442087));
#7422=CARTESIAN_POINT('Ctrl Pts',(-12.0387602289673,41.4323471480541,-15.4821531229725));
#7423=CARTESIAN_POINT('Ctrl Pts',(-11.6457804086835,41.4178457108565,-15.7796505015983));
#7424=CARTESIAN_POINT('Ctrl Pts',(-11.2430153416859,41.4033678185518,-16.0616677806422));
#7425=CARTESIAN_POINT('Ctrl Pts',(-10.8577358294487,41.3895184663055,-16.3314416230524));
#7426=CARTESIAN_POINT('Ctrl Pts',(-10.4635017305676,41.3756905907313,-16.5870504777763));
#7427=CARTESIAN_POINT('Ctrl Pts',(-10.0614001477408,41.361884352218,-16.8279171072807));
#7428=CARTESIAN_POINT('Ctrl Pts',(-9.97721416673762,41.3589938096714,-16.8783461390523));
#7429=CARTESIAN_POINT('Ctrl Pts',(-9.89268314699372,41.3561041857597,-16.9281291161065));
#7430=CARTESIAN_POINT('Ctrl Pts',(-9.80781677691201,41.3532154306988,-16.9772609720874));
#7431=CARTESIAN_POINT('Ctrl Pts',(-9.78331186665968,41.3523813113245,-16.9914476483902));
#7432=CARTESIAN_POINT('Ctrl Pts',(-9.75877915165347,41.3515470798839,-17.0055801797177));
#7433=CARTESIAN_POINT('Ctrl Pts',(-9.73421882840369,41.3507127913612,-17.0196583960239));
#7434=CARTESIAN_POINT('Ctrl Pts',(-9.63230745207616,41.3472509683737,-17.0780749887299));
#7435=CARTESIAN_POINT('Ctrl Pts',(-9.52992071029487,41.3437881625394,-17.1355564081472));
#7436=CARTESIAN_POINT('Ctrl Pts',(-9.42707274231175,41.3403283021579,-17.1920904182941));
#7437=CARTESIAN_POINT('Ctrl Pts',(-9.0774744576734,41.3285676297969,-17.3842594359098));
#7438=CARTESIAN_POINT('Ctrl Pts',(-8.72254326254848,41.3168408982099,-17.5654832842503));
#7439=CARTESIAN_POINT('Ctrl Pts',(-8.36295566637195,41.3051193270429,-17.7354409769604));
#7440=CARTESIAN_POINT('Ctrl Pts',(-8.34229237534059,41.3044457603266,-17.7452074019006));
#7441=CARTESIAN_POINT('Ctrl Pts',(-8.32161372090151,41.303772211001,-17.7549366206167));
#7442=CARTESIAN_POINT('Ctrl Pts',(-8.30091983604666,41.3030986737971,-17.7646285707797));
#7443=CARTESIAN_POINT('Ctrl Pts',(-7.94118509377539,41.291390155355,-17.9331098017533));
#7444=CARTESIAN_POINT('Ctrl Pts',(-7.57683227128614,41.2796984807709,-18.0903198895115));
#7445=CARTESIAN_POINT('Ctrl Pts',(-7.20850064423848,41.268025646417,-18.2359214878977));
#7446=CARTESIAN_POINT('Ctrl Pts',(-6.77549721838113,41.2543032916325,-18.4070878670025));
#7447=CARTESIAN_POINT('Ctrl Pts',(-6.33699480618514,41.2406071695534,-18.5622120631499));
#7448=CARTESIAN_POINT('Ctrl Pts',(-5.89423534627265,41.2269356354997,-18.7013011455976));
#7449=CARTESIAN_POINT('Ctrl Pts',(-5.8000576805581,41.2240276159529,-18.7308862505977));
#7450=CARTESIAN_POINT('Ctrl Pts',(-5.70568715851301,41.2211207280115,-18.7597459056841));
#7451=CARTESIAN_POINT('Ctrl Pts',(-5.61113532527401,41.218214982284,-18.7878802326087));
#7452=CARTESIAN_POINT('Ctrl Pts',(-5.1562372255763,41.2042351559351,-18.9232372258672));
#7453=CARTESIAN_POINT('Ctrl Pts',(-4.69714846533424,41.1902811828427,-19.0418045341502));
#7454=CARTESIAN_POINT('Ctrl Pts',(-4.23516668930301,41.1763517823642,-19.1435936531508));
#7455=CARTESIAN_POINT('Ctrl Pts',(-4.14845895118407,41.1737374220766,-19.1626980956453));
#7456=CARTESIAN_POINT('Ctrl Pts',(-4.0616490936045,41.1711239289282,-19.1812115421076));
#7457=CARTESIAN_POINT('Ctrl Pts',(-3.97474540539076,41.1685112937844,-19.1991341096425));
#7458=CARTESIAN_POINT('Ctrl Pts',(-3.90010545837319,41.1662673504867,-19.2145274665727));
#7459=CARTESIAN_POINT('Ctrl Pts',(-3.8253962997475,41.1640240219129,-19.2294849637681));
#7460=CARTESIAN_POINT('Ctrl Pts',(-3.75062335767114,41.1617813109539,-19.2440066336998));
#7461=CARTESIAN_POINT('Ctrl Pts',(-3.27256858893825,41.1474427194916,-19.3368497580711));
#7462=CARTESIAN_POINT('Ctrl Pts',(-2.79191316243823,41.1331297624411,-19.4118768695406));
#7463=CARTESIAN_POINT('Ctrl Pts',(-2.31002927003316,41.1188408592576,-19.4691064384258));
#7464=CARTESIAN_POINT('Ctrl Pts',(-1.84743268706685,41.1051238666559,-19.5240454049032));
#7465=CARTESIAN_POINT('Ctrl Pts',(-1.38370349653349,41.0914289811073,-19.5625829109809));
#7466=CARTESIAN_POINT('Ctrl Pts',(-0.920038604959658,41.0777563679668,-19.5847355478128));
#7467=CARTESIAN_POINT('Ctrl Pts',(-0.824069212781465,41.0749264095283,-19.5893207021571));
#7468=CARTESIAN_POINT('Ctrl Pts',(-0.728102351706868,41.0720973761293,-19.5932039641973));
#7469=CARTESIAN_POINT('Ctrl Pts',(-0.632148284570457,41.0692692199405,-19.596385545599));
#7470=CARTESIAN_POINT('Ctrl Pts',(-0.489587256205945,41.0650673672554,-19.6011124897506));
#7471=CARTESIAN_POINT('Ctrl Pts',(-0.347056170690583,41.0608628427225,-19.6042955313835));
#7472=CARTESIAN_POINT('Ctrl Pts',(-0.204587660505566,41.0566626971773,-19.6059276591731));
#7473=CARTESIAN_POINT('Ctrl Pts',(0.208815586359431,41.0444750649529,-19.610663631541));
#7474=CARTESIAN_POINT('Ctrl Pts',(0.621696364700616,41.0323242063103,-19.6023404929742));
#7475=CARTESIAN_POINT('Ctrl Pts',(1.03322116531376,41.0201786165496,-19.5810071783096));
#7476=CARTESIAN_POINT('Ctrl Pts',(1.03826210296144,41.0200298401926,-19.5807458577066));
#7477=CARTESIAN_POINT('Ctrl Pts',(1.04330283648127,41.019881064645,-19.5804825850652));
#7478=CARTESIAN_POINT('Ctrl Pts',(1.04834336429227,41.0197322898511,-19.5802173604855));
#7479=CARTESIAN_POINT('Ctrl Pts',(1.47784227738816,41.0070553213484,-19.5576178088131));
#7480=CARTESIAN_POINT('Ctrl Pts',(1.90585816895062,40.994398938812,-19.5208285378473));
#7481=CARTESIAN_POINT('Ctrl Pts',(2.33147446846321,40.9817656464605,-19.4698652026439));
#7482=CARTESIAN_POINT('Ctrl Pts',(2.78934844647146,40.9681748703767,-19.4150393300237));
#7483=CARTESIAN_POINT('Ctrl Pts',(3.24444611040692,40.9546110004725,-19.3438099134297));
#7484=CARTESIAN_POINT('Ctrl Pts',(3.69571064202416,40.9410724109836,-19.2567647830472));
#7485=CARTESIAN_POINT('Ctrl Pts',(3.79041362228612,40.9382311844229,-19.238497375159));
#7486=CARTESIAN_POINT('Ctrl Pts',(3.88494801924693,40.9353910891995,-19.2195333346003));
#7487=CARTESIAN_POINT('Ctrl Pts',(3.97930443328745,40.9325521345719,-19.1998779552016));
#7488=CARTESIAN_POINT('Ctrl Pts',(4.43919480738975,40.9187151535993,-19.1040782167664));
#7489=CARTESIAN_POINT('Ctrl Pts',(4.89485136781056,40.9049047050255,-18.9918575269129));
#7490=CARTESIAN_POINT('Ctrl Pts',(5.34517449266531,40.8911195150042,-18.8638324501505));
#7491=CARTESIAN_POINT('Ctrl Pts',(5.42873982001636,40.8885614320341,-18.8400751593113));
#7492=CARTESIAN_POINT('Ctrl Pts',(5.51212168581494,40.8860042199896,-18.8157735739259));
#7493=CARTESIAN_POINT('Ctrl Pts',(5.59531332858917,40.8834478696499,-18.7909315362567));
#7494=CARTESIAN_POINT('Ctrl Pts',(5.66843098307957,40.8812010773681,-18.7690977141735));
#7495=CARTESIAN_POINT('Ctrl Pts',(5.74140169866008,40.8789549321784,-18.7468464243415));
#7496=CARTESIAN_POINT('Ctrl Pts',(5.81422070500469,40.8767094371352,-18.7241803230031));
#7497=CARTESIAN_POINT('Ctrl Pts',(6.27265623674495,40.8625728158623,-18.5814847996614));
#7498=CARTESIAN_POINT('Ctrl Pts',(6.72507271319249,40.848462349028,-18.4223506613341));
#7499=CARTESIAN_POINT('Ctrl Pts',(7.1703247236997,40.8343764600263,-18.2474276635334));
#7500=CARTESIAN_POINT('Ctrl Pts',(7.59975243282421,40.8207911849411,-18.0787214467256));
#7501=CARTESIAN_POINT('Ctrl Pts',(8.02251623047944,40.8072287243405,-17.8953283912596));
#7502=CARTESIAN_POINT('Ctrl Pts',(8.43760384490099,40.7936892406539,-17.6978233628362));
#7503=CARTESIAN_POINT('Ctrl Pts',(8.52227416205576,40.7909274324523,-17.6575359323871));
#7504=CARTESIAN_POINT('Ctrl Pts',(8.60662529754319,40.7881665520447,-17.6166612606053));
#7505=CARTESIAN_POINT('Ctrl Pts',(8.69064898354631,40.7854065539666,-17.5752041222948));
#7506=CARTESIAN_POINT('Ctrl Pts',(8.81657088909142,40.7812702891368,-17.5130744764434));
#7507=CARTESIAN_POINT('Ctrl Pts',(8.94175817306072,40.7771316030047,-17.4496415889355));
#7508=CARTESIAN_POINT('Ctrl Pts',(9.06618036537302,40.7729972277635,-17.3849145956575));
#7509=CARTESIAN_POINT('Ctrl Pts',(9.43341203837189,40.7607946334481,-17.1938730974497));
#7510=CARTESIAN_POINT('Ctrl Pts',(9.79398232014441,40.7486295006463,-16.9915557514187));
#7511=CARTESIAN_POINT('Ctrl Pts',(10.14718098067,40.7364703339984,-16.7784091376419));
#7512=CARTESIAN_POINT('Ctrl Pts',(10.159170873768,40.7360575716509,-16.7711735351355));
#7513=CARTESIAN_POINT('Ctrl Pts',(10.1711522622373,40.7356448328641,-16.7639254389615));
#7514=CARTESIAN_POINT('Ctrl Pts',(10.1831251197915,40.7352321175972,-16.7566648642547));
#7515=CARTESIAN_POINT('Ctrl Pts',(10.567988162405,40.7219655392002,-16.5232763970403));
#7516=CARTESIAN_POINT('Ctrl Pts',(10.9440426211845,40.7087224642045,-16.2769906887382));
#7517=CARTESIAN_POINT('Ctrl Pts',(11.3103761519462,40.6955059656963,-16.0183305052452));
#7518=CARTESIAN_POINT('Ctrl Pts',(11.6834130184872,40.6820476257517,-15.7549372413292));
#7519=CARTESIAN_POINT('Ctrl Pts',(12.0463715466361,40.6686169308257,-15.4787122609444));
#7520=CARTESIAN_POINT('Ctrl Pts',(12.398625758167,40.6552122779727,-15.190652581326));
#7521=CARTESIAN_POINT('Ctrl Pts',(12.4713607552564,40.6524444263634,-15.1311727531998));
#7522=CARTESIAN_POINT('Ctrl Pts',(12.5436395287139,40.6496777017256,-15.0711881665291));
#7523=CARTESIAN_POINT('Ctrl Pts',(12.6154568133096,40.6469121119508,-15.0107073164401));
#7524=CARTESIAN_POINT('Ctrl Pts',(12.9710394924937,40.6332190876715,-14.711253740117));
#7525=CARTESIAN_POINT('Ctrl Pts',(13.3153049989926,40.6195533446982,-14.3996391613562));
#7526=CARTESIAN_POINT('Ctrl Pts',(13.6476061592715,40.6059136183703,-14.0769028603437));
#7527=CARTESIAN_POINT('Ctrl Pts',(13.7084017607528,40.603418185115,-14.0178571816485));
#7528=CARTESIAN_POINT('Ctrl Pts',(13.7687970305191,40.6009236234242,-13.9584390906399));
#7529=CARTESIAN_POINT('Ctrl Pts',(13.8287881841238,40.5984299240877,-13.8986547498378));
#7530=CARTESIAN_POINT('Ctrl Pts',(13.883115600787,40.596171653747,-13.8445146208765));
#7531=CARTESIAN_POINT('Ctrl Pts',(13.9371116164737,40.5939140716367,-13.7900741479824));
#7532=CARTESIAN_POINT('Ctrl Pts',(13.990773279855,40.5916571810032,-13.7353380388935));
#7533=CARTESIAN_POINT('Ctrl Pts',(14.3217110558967,40.5777386715882,-13.3977740300717));
#7534=CARTESIAN_POINT('Ctrl Pts',(14.6399278718872,40.5638468434028,-13.0489705850574));
#7535=CARTESIAN_POINT('Ctrl Pts',(14.9447641265716,40.5499801279415,-12.6899998148469));
#7536=CARTESIAN_POINT('Ctrl Pts',(15.2405179486921,40.5365265638233,-12.3417243860294));
#7537=CARTESIAN_POINT('Ctrl Pts',(15.5236767749604,40.5230966048099,-11.9838780731547));
#7538=CARTESIAN_POINT('Ctrl Pts',(15.793647988175,40.5096904086928,-11.6174253380402));
#7539=CARTESIAN_POINT('Ctrl Pts',(15.8477404768357,40.5070042907812,-11.5440014341252));
#7540=CARTESIAN_POINT('Ctrl Pts',(15.9013036924146,40.504319099671,-11.4702318685617));
#7541=CARTESIAN_POINT('Ctrl Pts',(15.9543330905699,40.5016347926441,-11.3961241674836));
#7542=CARTESIAN_POINT('Ctrl Pts',(16.0353483345718,40.4975338637947,-11.2829067127487));
#7543=CARTESIAN_POINT('Ctrl Pts',(16.1151206223711,40.4934307217295,-11.1689039002596));
#7544=CARTESIAN_POINT('Ctrl Pts',(16.1936282745391,40.4893319170562,-11.0541378587351));
#7545=CARTESIAN_POINT('Ctrl Pts',(16.4240566092722,40.4773014880575,-10.7172872829997));
#7546=CARTESIAN_POINT('Ctrl Pts',(16.6435921092788,40.465308342112,-10.3738580662023));
#7547=CARTESIAN_POINT('Ctrl Pts',(16.8518450282074,40.4533219891843,-10.0245543264009));
#7548=CARTESIAN_POINT('Ctrl Pts',(16.8694891245449,40.4523064530426,-9.99495978881736));
#7549=CARTESIAN_POINT('Ctrl Pts',(16.8870521349628,40.451291066432,-9.96532304159545));
#7550=CARTESIAN_POINT('Ctrl Pts',(16.9045338259705,40.4502758287008,-9.93564447098907));
#7551=CARTESIAN_POINT('Ctrl Pts',(17.1405043564501,40.4365719950219,-9.53503860015163));
#7552=CARTESIAN_POINT('Ctrl Pts',(17.3616626605908,40.4228943591848,-9.12680590000652));
#7553=CARTESIAN_POINT('Ctrl Pts',(17.5674055909757,40.4092466300399,-8.71193800258809));
#7554=CARTESIAN_POINT('Ctrl Pts',(17.7682717999495,40.3959223928022,-8.30690371235277));
#7555=CARTESIAN_POINT('Ctrl Pts',(17.9544466940879,40.3826266127658,-7.89554332196386));
#7556=CARTESIAN_POINT('Ctrl Pts',(18.1258645630603,40.369357715024,-7.47900053762652));
#7557=CARTESIAN_POINT('Ctrl Pts',(18.1604806429936,40.3666781972607,-7.39488399595729));
#7558=CARTESIAN_POINT('Ctrl Pts',(18.1944949942326,40.363999790929,-7.31055589467187));
#7559=CARTESIAN_POINT('Ctrl Pts',(18.2279071528402,40.3613225025086,-7.22602531214257));
#7560=CARTESIAN_POINT('Ctrl Pts',(18.2550367015688,40.3591486343813,-7.15738932292921));
#7561=CARTESIAN_POINT('Ctrl Pts',(18.2817691971501,40.3569754901052,-7.08861997451853));
#7562=CARTESIAN_POINT('Ctrl Pts',(18.3081043731685,40.3548030645154,-7.01972220134053));
#7563=CARTESIAN_POINT('Ctrl Pts',(18.4729792039906,40.3412023085776,-6.58837863679279));
#7564=CARTESIAN_POINT('Ctrl Pts',(18.6222799271729,40.3276297581381,-6.15200490009044));
#7565=CARTESIAN_POINT('Ctrl Pts',(18.7559416015207,40.3140864908138,-5.71179769041518));
#7566=CARTESIAN_POINT('Ctrl Pts',(18.780334589132,40.3116148716778,-5.63146075715125));
#7567=CARTESIAN_POINT('Ctrl Pts',(18.8042067608078,40.309144226432,-5.5509959534469));
#7568=CARTESIAN_POINT('Ctrl Pts',(18.827557781914,40.3066745573399,-5.47041029218971));
#7569=CARTESIAN_POINT('Ctrl Pts',(18.89708834891,40.2993208107314,-5.23045647203522));
#7570=CARTESIAN_POINT('Ctrl Pts',(18.9619979197436,40.2919756414519,-4.98943282982944));
#7571=CARTESIAN_POINT('Ctrl Pts',(19.0222768932315,40.2846392720063,-4.74752660219638));
#7572=CARTESIAN_POINT('Ctrl Pts',(19.0567345157133,40.2804455401938,-4.60924432920028));
#7573=CARTESIAN_POINT('Ctrl Pts',(19.089679016312,40.2762546839032,-4.47067361361598));
#7574=CARTESIAN_POINT('Ctrl Pts',(19.12110865802,40.2720667447052,-4.33184909241732));
#7575=CARTESIAN_POINT('Ctrl Pts',(19.2217385963007,40.2586579993261,-3.88736731531441));
#7576=CARTESIAN_POINT('Ctrl Pts',(19.3068395318261,40.2452788945994,-3.44028411340326));
#7577=CARTESIAN_POINT('Ctrl Pts',(19.3763555483361,40.2319318837422,-2.99172404509409));
#7578=CARTESIAN_POINT('Ctrl Pts',(19.3899755218431,40.2293168614294,-2.9038396041637));
#7579=CARTESIAN_POINT('Ctrl Pts',(19.4029972990815,40.2267030462832,-2.81589826976442));
#7580=CARTESIAN_POINT('Ctrl Pts',(19.41542053909,40.2240904175907,-2.72790820472697));
#7581=CARTESIAN_POINT('Ctrl Pts',(19.4444589437799,40.2179835912533,-2.52223793549745));
#7582=CARTESIAN_POINT('Ctrl Pts',(19.4702374259538,40.2118734447947,-2.31630516630389));
#7583=CARTESIAN_POINT('Ctrl Pts',(19.4927325697713,40.2057777303607,-2.11021097953915));
#7584=CARTESIAN_POINT('Ctrl Pts',(19.5292238804651,40.1958893468446,-1.77588784462458));
#7585=CARTESIAN_POINT('Ctrl Pts',(19.5570750896732,40.1860388382239,-1.44113838494354));
#7586=CARTESIAN_POINT('Ctrl Pts',(19.5763039561358,40.1761916575328,-1.10641781179898));
#7587=CARTESIAN_POINT('Ctrl Pts',(19.5889056863478,40.1697382602586,-0.88705707270584));
#7588=CARTESIAN_POINT('Ctrl Pts',(19.5977968336558,40.1632932877473,-0.667707248102193));
#7589=CARTESIAN_POINT('Ctrl Pts',(19.6029718173791,40.1568572993183,-0.448489308959521));
#7590=CARTESIAN_POINT('Ctrl Pts',(19.6065026973075,40.1524660386731,-0.298917394792169));
#7591=CARTESIAN_POINT('Ctrl Pts',(19.6083035736034,40.1480789648746,-0.149406972487633));
#7592=CARTESIAN_POINT('Ctrl Pts',(19.6083726297721,40.1436963736962,2.29977791246635E-6));
#7593=CARTESIAN_POINT('Ctrl Pts',(19.6084226700081,40.1436498433886,4.73742766218711E-6));
#7594=CARTESIAN_POINT('Ctrl Pts',(19.6085167071275,40.1435626671063,1.54326398263337E-7));
#7595=CARTESIAN_POINT('Ctrl Pts',(19.6086106781895,40.1434754196805,1.54464500372356E-7));
#7596=CARTESIAN_POINT('Ctrl Pts',(19.6087046492551,40.1433881722564,1.54465240598256E-7));
#7597=CARTESIAN_POINT('Ctrl Pts',(19.8052963669495,39.9608626167458,1.56013842996442E-7));
#7598=CARTESIAN_POINT('Ctrl Pts',(19.9378169695215,39.7116641448072,-8.48390003503056E-8));
#7599=CARTESIAN_POINT('Ctrl Pts',(19.9836589790135,39.4476330897109,4.47093167535869E-8));
#7600=CARTESIAN_POINT('Ctrl Pts',(19.9953953469384,39.3800364542113,7.78760338990227E-8));
#7601=CARTESIAN_POINT('Ctrl Pts',(20.001450608556,39.3114676952249,1.35467074707106E-7));
#7602=CARTESIAN_POINT('Ctrl Pts',(20.0014459851196,39.242796721102,2.27701876909236E-7));
#7603=CARTESIAN_POINT('Ctrl Pts',(19.8820073423,53.8215357970212,-2.1692819160099));
#7604=CARTESIAN_POINT('Ctrl Pts',(20.2403878257146,53.7261166659529,1.11536419199381));
#7605=CARTESIAN_POINT('Ctrl Pts',(19.2977258811537,53.5352784038163,7.86244684236098));
#7606=CARTESIAN_POINT('Ctrl Pts',(13.2349771447406,53.2490210106115,16.0945758556514));
#7607=CARTESIAN_POINT('Ctrl Pts',(3.98895985899235,52.9627636174066,20.451926939077));
#7608=CARTESIAN_POINT('Ctrl Pts',(-6.21786348565137,52.6765062242018,19.8882367939509));
#7609=CARTESIAN_POINT('Ctrl Pts',(-14.9279158250762,52.3902488309969,14.5379999992207));
#7610=CARTESIAN_POINT('Ctrl Pts',(-20.0457362024481,52.103991437792,5.68934654200077));
#7611=CARTESIAN_POINT('Ctrl Pts',(-20.3393868300244,51.8177340445872,-4.52856154211733));
#7612=CARTESIAN_POINT('Ctrl Pts',(-15.7383604633962,51.5314766513823,-13.6566096588144));
#7613=CARTESIAN_POINT('Ctrl Pts',(-7.34982640836497,51.2452192581774,-19.4981807766587));
#7614=CARTESIAN_POINT('Ctrl Pts',(2.80745052166632,50.9589618649726,-20.6474474964739));
#7615=CARTESIAN_POINT('Ctrl Pts',(12.2891133781565,50.6727044717677,-16.8278540605737));
#7616=CARTESIAN_POINT('Ctrl Pts',(18.8133631058897,50.3864470785628,-8.95858708298391));
#7617=CARTESIAN_POINT('Ctrl Pts',(20.8101257727028,50.100189685358,1.06658752640015));
#7618=CARTESIAN_POINT('Ctrl Pts',(17.7988722507342,49.8139322921531,10.8350856293343));
#7619=CARTESIAN_POINT('Ctrl Pts',(10.5042704658708,49.5276748989483,17.9960894914269));
#7620=CARTESIAN_POINT('Ctrl Pts',(0.681786216640287,49.2414175057434,20.8262839722883));
#7621=CARTESIAN_POINT('Ctrl Pts',(-9.30477169536855,48.9551601125385,18.6445745090915));
#7622=CARTESIAN_POINT('Ctrl Pts',(-17.052110169103,48.6689027193336,11.9759957725928));
#7623=CARTESIAN_POINT('Ctrl Pts',(-20.6958103170673,48.3826453261288,2.42535992692584));
#7624=CARTESIAN_POINT('Ctrl Pts',(-19.3590054861851,48.0963879329239,-7.70894559778266));
#7625=CARTESIAN_POINT('Ctrl Pts',(-13.3634015001968,47.8101305397191,-15.988071677037));
#7626=CARTESIAN_POINT('Ctrl Pts',(-4.15185734087708,47.5238731465142,-20.4196233122145));
#7627=CARTESIAN_POINT('Ctrl Pts',(6.05884297295903,47.2376157533093,-19.9371351362871));
#7628=CARTESIAN_POINT('Ctrl Pts',(14.8114656743619,46.9513583601045,-14.6567192841698));
#7629=CARTESIAN_POINT('Ctrl Pts',(19.9996674809072,46.6651009668996,-5.8491226914253));
#7630=CARTESIAN_POINT('Ctrl Pts',(20.3748930271351,46.3788435736948,4.36608173715542));
#7631=CARTESIAN_POINT('Ctrl Pts',(15.8468432297598,46.0925861804899,13.5305763090523));
#7632=CARTESIAN_POINT('Ctrl Pts',(7.50520601468197,45.806328787285,19.4388996159992));
#7633=CARTESIAN_POINT('Ctrl Pts',(-2.64258014810837,45.5200713940802,20.6691970275641));
#7634=CARTESIAN_POINT('Ctrl Pts',(-12.1544219618184,45.2338140008752,16.9253940095272));
#7635=CARTESIAN_POINT('Ctrl Pts',(-18.7412679268017,44.9475566076705,9.1084472935495));
#7636=CARTESIAN_POINT('Ctrl Pts',(-20.8179750256337,44.6612992144656,-0.900472895586128));
#7637=CARTESIAN_POINT('Ctrl Pts',(-17.8847778509397,44.3750418212607,-10.692691748391));
#7638=CARTESIAN_POINT('Ctrl Pts',(-10.6475585570864,44.0887844280559,-17.9116842417734));
#7639=CARTESIAN_POINT('Ctrl Pts',(-0.847974333307044,43.802527034851,-20.8201795173248));
#7640=CARTESIAN_POINT('Ctrl Pts',(9.15567730005641,43.516269641646,-18.7182400022227));
#7641=CARTESIAN_POINT('Ctrl Pts',(16.9559894262833,43.2300122484413,-12.1117033558185));
#7642=CARTESIAN_POINT('Ctrl Pts',(20.6757949814355,42.9437548552364,-2.5904512134423));
#7643=CARTESIAN_POINT('Ctrl Pts',(19.4199122908068,42.6574974620316,7.55420030320546));
#7644=CARTESIAN_POINT('Ctrl Pts',(13.490573058061,42.3712400688267,15.8809122587054));
#7645=CARTESIAN_POINT('Ctrl Pts',(4.3146894552382,42.0849826756218,20.3858379888694));
#7646=CARTESIAN_POINT('Ctrl Pts',(-5.89953630690167,41.798725282417,19.9848544394781));
#7647=CARTESIAN_POINT('Ctrl Pts',(-14.6940220549737,41.5124678892121,14.7744594300951));
#7648=CARTESIAN_POINT('Ctrl Pts',(-19.9523500452509,41.2262104960073,6.00854918223644));
#7649=CARTESIAN_POINT('Ctrl Pts',(-20.4090888494774,40.9399531028024,-4.20333533491104));
#7650=CARTESIAN_POINT('Ctrl Pts',(-15.9543229891132,40.6536957095975,-13.4036753751585));
#7651=CARTESIAN_POINT('Ctrl Pts',(-7.66010440455662,40.3674383163926,-19.378383217257));
#7652=CARTESIAN_POINT('Ctrl Pts',(2.47753986116232,40.0811809231878,-20.6896286056552));
#7653=CARTESIAN_POINT('Ctrl Pts',(12.0189571872764,39.7949235299829,-17.0218566476735));
#7654=CARTESIAN_POINT('Ctrl Pts',(18.6679786438778,39.5086661367781,-9.25772698643636));
#7655=CARTESIAN_POINT('Ctrl Pts',(20.8244985064951,39.2224087435732,0.734300726147382));
#7656=CARTESIAN_POINT('Ctrl Pts',(17.9695442015761,38.9361513503683,10.5496169025855));
#7657=CARTESIAN_POINT('Ctrl Pts',(10.7901685166465,38.6498939571635,17.8261380838936));
#7658=CARTESIAN_POINT('Ctrl Pts',(1.01410841376546,38.3636365639586,20.8127489709517));
#7659=CARTESIAN_POINT('Ctrl Pts',(-9.00599973279567,38.0773791707537,18.7907132493444));
#7660=CARTESIAN_POINT('Ctrl Pts',(-16.8587886997532,37.7911217775489,12.2466395053839));
#7661=CARTESIAN_POINT('Ctrl Pts',(-20.654462724473,37.504864384344,2.75537750170527));
#7662=CARTESIAN_POINT('Ctrl Pts',(-19.4795821701522,37.2186069911392,-7.39897385236758));
#7663=CARTESIAN_POINT('Ctrl Pts',(-13.6168853511829,36.9323495979343,-15.7727413260432));
#7664=CARTESIAN_POINT('Ctrl Pts',(-4.47724674965969,36.6460922047294,-20.3507542166472));
#7665=CARTESIAN_POINT('Ctrl Pts',(5.73985387419747,36.3598348115246,-20.031300830401));
#7666=CARTESIAN_POINT('Ctrl Pts',(14.5756425253888,36.0735774183197,-14.8912585410523));
#7667=CARTESIAN_POINT('Ctrl Pts',(19.9037617566091,35.7873200251149,-6.16759295545199));
#7668=CARTESIAN_POINT('Ctrl Pts',(20.4419847681323,35.5010626319099,4.04032118513405));
#7669=CARTESIAN_POINT('Ctrl Pts',(16.0607865042309,35.2148052387052,13.2759207540992));
#7670=CARTESIAN_POINT('Ctrl Pts',(7.81451500153946,34.9285478455002,19.3166324519487));
#7671=CARTESIAN_POINT('Ctrl Pts',(-2.31234198491411,34.6422904522954,20.7087425540999));
#7672=CARTESIAN_POINT('Ctrl Pts',(-11.8827264535552,34.3560330590905,17.1172347622926));
#7673=CARTESIAN_POINT('Ctrl Pts',(-18.5935011785392,34.0697756658857,9.40641769372417));
#7674=CARTESIAN_POINT('Ctrl Pts',(-20.8296939034462,33.7835182726808,-0.568083127709926));
#7675=CARTESIAN_POINT('Ctrl Pts',(-18.0531693792157,33.4972608794759,-10.4058674409061));
#7676=CARTESIAN_POINT('Ctrl Pts',(-10.9320844900651,33.2110034862711,-17.7394618337507));
#7677=CARTESIAN_POINT('Ctrl Pts',(-1.18019128625101,32.9247460930662,-20.8039821858695));
#7678=CARTESIAN_POINT('Ctrl Pts',(8.85577519728356,32.6384886998614,-18.862010752523));
#7679=CARTESIAN_POINT('Ctrl Pts',(16.7604610799565,32.3522313066565,-12.3807535814733));
#7680=CARTESIAN_POINT('Ctrl Pts',(20.6319206740279,32.0659739134516,-2.92021204693738));
#7681=CARTESIAN_POINT('Ctrl Pts',(19.5378004205966,31.7797165202468,7.24344331122517));
#7682=CARTESIAN_POINT('Ctrl Pts',(13.7427535981872,31.4934591270419,15.6632281326245));
#7683=CARTESIAN_POINT('Ctrl Pts',(4.63863664479209,31.207201733837,20.3151013930695));
#7684=CARTESIAN_POINT('Ctrl Pts',(-2.17208338431375,31.0163634717005,20.1543888616775));
#7685=CARTESIAN_POINT('Ctrl Pts',(-5.35555774975228,30.9209443406322,19.2696134154132));
#7686=CARTESIAN_POINT('Ctrl Pts',(19.8820141325446,54.1584554016968,-2.16928265687848));
#7687=CARTESIAN_POINT('Ctrl Pts',(20.240422706593,54.0630362706285,1.11562090875969));
#7688=CARTESIAN_POINT('Ctrl Pts',(19.2977501629126,53.8721980084919,7.86230307896302));
#7689=CARTESIAN_POINT('Ctrl Pts',(13.2349986468556,53.585940615287,16.0946724104494));
#7690=CARTESIAN_POINT('Ctrl Pts',(3.98896476512064,53.2996832220822,20.4519209869934));
#7691=CARTESIAN_POINT('Ctrl Pts',(-6.21787216990591,53.0134258288773,19.8882842524966));
#7692=CARTESIAN_POINT('Ctrl Pts',(-14.9279381010763,52.7271684356724,14.5380123631795));
#7693=CARTESIAN_POINT('Ctrl Pts',(-20.0457656602706,52.4409110424676,5.68935950158692));
#7694=CARTESIAN_POINT('Ctrl Pts',(-20.3394169072586,52.1546536492627,-4.52857051636756));
#7695=CARTESIAN_POINT('Ctrl Pts',(-15.7383836574262,51.8683962560579,-13.6566286615186));
#7696=CARTESIAN_POINT('Ctrl Pts',(-7.34983727025726,51.582138862853,-19.4982101279731));
#7697=CARTESIAN_POINT('Ctrl Pts',(2.80745467252178,51.2958814696481,-20.6474776760872));
#7698=CARTESIAN_POINT('Ctrl Pts',(12.2891315093727,51.0096240764433,-16.8278790392313));
#7699=CARTESIAN_POINT('Ctrl Pts',(18.8133908709444,50.7233666832384,-8.95860023014538));
#7700=CARTESIAN_POINT('Ctrl Pts',(20.8101564814193,50.4371092900335,1.06658906366321));
#7701=CARTESIAN_POINT('Ctrl Pts',(17.7988985172103,50.1508518968287,10.8351016372119));
#7702=CARTESIAN_POINT('Ctrl Pts',(10.5042859668777,49.8645945036238,17.9961160391832));
#7703=CARTESIAN_POINT('Ctrl Pts',(0.681787222885234,49.5783371104189,20.8263147104928));
#7704=CARTESIAN_POINT('Ctrl Pts',(-9.30478542657757,49.2920797172141,18.6446020207455));
#7705=CARTESIAN_POINT('Ctrl Pts',(-17.0521353330426,49.0058223240092,11.9760134468624));
#7706=CARTESIAN_POINT('Ctrl Pts',(-20.6958408580999,48.7195649308044,2.42536350546584));
#7707=CARTESIAN_POINT('Ctrl Pts',(-19.3590340544573,48.4333075375995,-7.70895697365632));
#7708=CARTESIAN_POINT('Ctrl Pts',(-13.3634212207075,48.1470501443946,-15.9880952709442));
#7709=CARTESIAN_POINT('Ctrl Pts',(-4.15186346781292,47.8607927511898,-20.4196534455847));
#7710=CARTESIAN_POINT('Ctrl Pts',(6.05885191405385,47.5745353579849,-19.9371645577564));
#7711=CARTESIAN_POINT('Ctrl Pts',(14.8114875317921,47.28827796478,-14.6567409132199));
#7712=CARTESIAN_POINT('Ctrl Pts',(19.9996969946186,47.0020205715752,-5.84913132304421));
#7713=CARTESIAN_POINT('Ctrl Pts',(20.374923094571,46.7157631783704,4.36608818023111));
#7714=CARTESIAN_POINT('Ctrl Pts',(15.8468666151066,46.4295057851654,13.5305962762581));
#7715=CARTESIAN_POINT('Ctrl Pts',(7.50521709019044,46.1432483919606,19.4389283021811));
#7716=CARTESIAN_POINT('Ctrl Pts',(-2.64258404779063,45.8569909987557,20.6692275293065));
#7717=CARTESIAN_POINT('Ctrl Pts',(-12.1544398982219,45.5707336055509,16.9254189865025));
#7718=CARTESIAN_POINT('Ctrl Pts',(-18.7412955834801,45.284476212346,9.10846073497714));
#7719=CARTESIAN_POINT('Ctrl Pts',(-20.81800574693,44.9982188191412,-0.900474224423));
#7720=CARTESIAN_POINT('Ctrl Pts',(-17.8848042436873,44.7119614259363,-10.6927075277044));
#7721=CARTESIAN_POINT('Ctrl Pts',(-10.6475742697961,44.4257040327314,-17.9117106742269));
#7722=CARTESIAN_POINT('Ctrl Pts',(-0.847975584671335,44.1394466395266,-20.8202102418743));
#7723=CARTESIAN_POINT('Ctrl Pts',(9.15569081118199,43.8531892463217,-18.7182676249187));
#7724=CARTESIAN_POINT('Ctrl Pts',(16.9560144484085,43.5669318531168,-12.1117212291817));
#7725=CARTESIAN_POINT('Ctrl Pts',(20.6758254929151,43.280674459912,-2.59045503619734));
#7726=CARTESIAN_POINT('Ctrl Pts',(19.4199409489677,42.9944170667071,7.55421145101523));
#7727=CARTESIAN_POINT('Ctrl Pts',(13.490592966236,42.7081596735022,15.8809356943283));
#7728=CARTESIAN_POINT('Ctrl Pts',(4.31469582246907,42.4219022802974,20.3858680724568));
#7729=CARTESIAN_POINT('Ctrl Pts',(-5.89954501290705,42.1356448870925,19.9848839313298));
#7730=CARTESIAN_POINT('Ctrl Pts',(-14.6940437390907,41.8493874938876,14.7744812329142));
#7731=CARTESIAN_POINT('Ctrl Pts',(-19.9523794891355,41.5631301006828,6.00855804911325));
#7732=CARTESIAN_POINT('Ctrl Pts',(-20.4091189673764,41.2768727074779,-4.20334153781551));
#7733=CARTESIAN_POINT('Ctrl Pts',(-15.9543465330689,40.9906153142731,-13.4036951550978));
#7734=CARTESIAN_POINT('Ctrl Pts',(-7.66011570865017,40.7043579210682,-19.378411814133));
#7735=CARTESIAN_POINT('Ctrl Pts',(2.47754351729302,40.4181005278634,-20.6896591375493));
#7736=CARTESIAN_POINT('Ctrl Pts',(12.0189749237729,40.1318431346585,-17.0218817669995));
#7737=CARTESIAN_POINT('Ctrl Pts',(18.6680061924029,39.8455857414536,-9.25774064815768));
#7738=CARTESIAN_POINT('Ctrl Pts',(20.8245292374175,39.5593283482487,0.734301809762263));
#7739=CARTESIAN_POINT('Ctrl Pts',(17.9695707194153,39.2730709550439,10.549632470762));
#7740=CARTESIAN_POINT('Ctrl Pts',(10.790184439805,38.986813561839,17.8261643901053));
#7741=CARTESIAN_POINT('Ctrl Pts',(1.01410991030016,38.7005561686342,20.8127796845368));
#7742=CARTESIAN_POINT('Ctrl Pts',(-9.00601302304981,38.4142987754293,18.7907409789883));
#7743=CARTESIAN_POINT('Ctrl Pts',(-16.8588135784196,38.1280413822245,12.2466575778771));
#7744=CARTESIAN_POINT('Ctrl Pts',(-20.6544932045092,37.8417839890195,2.75538156783668));
#7745=CARTESIAN_POINT('Ctrl Pts',(-19.4796109162954,37.5555265958148,-7.39898477109407));
#7746=CARTESIAN_POINT('Ctrl Pts',(-13.616905445904,37.2692692026098,-15.772764602065));
#7747=CARTESIAN_POINT('Ctrl Pts',(-4.47725335648787,36.983011809405,-20.3507842484052));
#7748=CARTESIAN_POINT('Ctrl Pts',(5.73986234398004,36.6967544162001,-20.0313303909051));
#7749=CARTESIAN_POINT('Ctrl Pts',(14.5756640359627,36.4104970229953,-14.8912805160123));
#7750=CARTESIAN_POINT('Ctrl Pts',(19.9037911264995,36.1242396297904,-6.16760205747103));
#7751=CARTESIAN_POINT('Ctrl Pts',(20.442014939141,35.8379822365856,4.04032714835268));
#7752=CARTESIAN_POINT('Ctrl Pts',(16.0608101962036,35.5517248433807,13.2759403437653));
#7753=CARTESIAN_POINT('Ctrl Pts',(7.8145265516071,35.2654674501758,19.3166609611727));
#7754=CARTESIAN_POINT('Ctrl Pts',(-2.31234543332729,34.9792100569709,20.7087731072814));
#7755=CARTESIAN_POINT('Ctrl Pts',(-11.8827439171817,34.6929526637661,17.1172600361499));
#7756=CARTESIAN_POINT('Ctrl Pts',(-18.5935287602248,34.4066952705612,9.4064315474227));
#7757=CARTESIAN_POINT('Ctrl Pts',(-20.8297243570919,34.1204378773564,-0.568083911370193));
#7758=CARTESIAN_POINT('Ctrl Pts',(-18.0531965879755,33.8341804841515,-10.4058829058261));
#7759=CARTESIAN_POINT('Ctrl Pts',(-10.9320994923489,33.5479230909466,-17.7394877952082));
#7760=CARTESIAN_POINT('Ctrl Pts',(-1.1801952790676,33.2616656977418,-20.8040133184022));
#7761=CARTESIAN_POINT('Ctrl Pts',(8.85579274951527,32.9754083045369,-18.8620377272025));
#7762=CARTESIAN_POINT('Ctrl Pts',(16.760476883134,32.689150911332,-12.3807735651477));
#7763=CARTESIAN_POINT('Ctrl Pts',(20.6319689122568,32.4028935181272,-2.92021294310257));
#7764=CARTESIAN_POINT('Ctrl Pts',(19.5377937535411,32.1166361249223,7.24344719037027));
#7765=CARTESIAN_POINT('Ctrl Pts',(13.7428454056135,31.8303787317175,15.66326496422));
#7766=CARTESIAN_POINT('Ctrl Pts',(4.63849084696912,31.5441213385126,20.3151021094714));
#7767=CARTESIAN_POINT('Ctrl Pts',(-2.17183568580646,31.353283076376,20.1544647933774));
#7768=CARTESIAN_POINT('Ctrl Pts',(-5.35555957882043,31.2578639453077,19.2696199965086));
#7769=CARTESIAN_POINT('Ctrl Pts',(19.7370438926516,54.492890210854,-2.15346527413914));
#7770=CARTESIAN_POINT('Ctrl Pts',(20.0928377821467,54.3974710797857,1.10747405840166));
#7771=CARTESIAN_POINT('Ctrl Pts',(19.1570392525882,54.2066328176491,7.80498189530805));
#7772=CARTESIAN_POINT('Ctrl Pts',(13.1384944859411,53.9203754244442,15.9773133155552));
#7773=CARTESIAN_POINT('Ctrl Pts',(3.95987895179158,53.6341180312394,20.3027958752491));
#7774=CARTESIAN_POINT('Ctrl Pts',(-6.17253407397137,53.3478606380345,19.7432663472057));
#7775=CARTESIAN_POINT('Ctrl Pts',(-14.8190898173068,53.0616032448296,14.4320077015028));
#7776=CARTESIAN_POINT('Ctrl Pts',(-19.8996003393183,52.7753458516248,5.6478748566679));
#7777=CARTESIAN_POINT('Ctrl Pts',(-20.1911103955043,52.4890884584199,-4.49554996729918));
#7778=CARTESIAN_POINT('Ctrl Pts',(-15.6236259574261,52.2028310652151,-13.5570503005685));
#7779=CARTESIAN_POINT('Ctrl Pts',(-7.29624533466401,51.9165736720102,-19.3560373190336));
#7780=CARTESIAN_POINT('Ctrl Pts',(2.78698388859544,51.6303162788053,-20.4969249311009));
#7781=CARTESIAN_POINT('Ctrl Pts',(12.1995243099863,51.3440588856005,-16.7051771867842));
#7782=CARTESIAN_POINT('Ctrl Pts',(18.6762115047422,51.0578014923956,-8.89327787314115));
#7783=CARTESIAN_POINT('Ctrl Pts',(20.6584175368879,50.7715440991907,1.05881194471677));
#7784=CARTESIAN_POINT('Ctrl Pts',(17.6691164043952,50.4852867059859,10.7560966135511));
#7785=CARTESIAN_POINT('Ctrl Pts',(10.4276931134147,50.199029312781,17.864895899271));
#7786=CARTESIAN_POINT('Ctrl Pts',(0.676815916021391,49.9127719195762,20.6744579466527));
#7787=CARTESIAN_POINT('Ctrl Pts',(-9.23693882862004,49.6265145263713,18.5086533923473));
#7788=CARTESIAN_POINT('Ctrl Pts',(-16.9277983046049,49.3402571331664,11.8886893729909));
#7789=CARTESIAN_POINT('Ctrl Pts',(-20.5449354551632,49.0539997399616,2.40767877069307));
#7790=CARTESIAN_POINT('Ctrl Pts',(-19.2178760868028,48.7677423467567,-7.65274648837048));
#7791=CARTESIAN_POINT('Ctrl Pts',(-13.2659807505307,48.4814849535518,-15.8715167769499));
#7792=CARTESIAN_POINT('Ctrl Pts',(-4.12158981844352,48.195227560347,-20.2707618855814));
#7793=CARTESIAN_POINT('Ctrl Pts',(6.0146733036902,47.9089701671421,-19.7917911046238));
#7794=CARTESIAN_POINT('Ctrl Pts',(14.703488368608,47.6227127739372,-14.5498700975627));
#7795=CARTESIAN_POINT('Ctrl Pts',(19.8538675811505,47.3364553807324,-5.80648190738674));
#7796=CARTESIAN_POINT('Ctrl Pts',(20.2263576895481,47.0501979875275,4.33425249398798));
#7797=CARTESIAN_POINT('Ctrl Pts',(15.731317901323,46.7639405943226,13.4319368355991));
#7798=CARTESIAN_POINT('Ctrl Pts',(7.45049219078273,46.4776832011178,19.2971877791361));
#7799=CARTESIAN_POINT('Ctrl Pts',(-2.62331543177942,46.1914258079129,20.5185161796171));
#7800=CARTESIAN_POINT('Ctrl Pts',(-12.0658148134583,45.9051684147081,16.8020059205861));
#7801=CARTESIAN_POINT('Ctrl Pts',(-18.6046419060115,45.6189110215032,9.04204565444185));
#7802=CARTESIAN_POINT('Ctrl Pts',(-20.6662095687944,45.3326536282984,-0.893908343548591));
#7803=CARTESIAN_POINT('Ctrl Pts',(-17.7543957423209,45.0463962350935,-10.6147407831297));
#7804=CARTESIAN_POINT('Ctrl Pts',(-10.5699366180338,44.7601388418886,-17.7811059824391));
#7805=CARTESIAN_POINT('Ctrl Pts',(-0.841792501888567,44.4738814486837,-20.668397989485));
#7806=CARTESIAN_POINT('Ctrl Pts',(9.08893134871362,44.1876240554789,-18.5817818576784));
#7807=CARTESIAN_POINT('Ctrl Pts',(16.832378293199,43.901366662274,-12.0234076310598));
#7808=CARTESIAN_POINT('Ctrl Pts',(20.5250660336386,43.6151092690692,-2.57156652310408));
#7809=CARTESIAN_POINT('Ctrl Pts',(19.2783388737494,43.3288518758643,7.49912930525009));
#7810=CARTESIAN_POINT('Ctrl Pts',(13.3922252129579,43.0425944826594,15.7651385630891));
#7811=CARTESIAN_POINT('Ctrl Pts',(4.28323486777291,42.7563370894546,20.2372228612394));
#7812=CARTESIAN_POINT('Ctrl Pts',(-5.85652800173968,42.4700796962497,19.8391625285145));
#7813=CARTESIAN_POINT('Ctrl Pts',(-14.5869009268508,42.1838223030449,14.6667519041613));
#7814=CARTESIAN_POINT('Ctrl Pts',(-19.8068950950981,41.89756490984,5.96474616054674));
#7815=CARTESIAN_POINT('Ctrl Pts',(-20.2603042203721,41.6113075166351,-4.17269253192152));
#7816=CARTESIAN_POINT('Ctrl Pts',(-15.8380141207423,41.3250501234302,-13.3059610242607));
#7817=CARTESIAN_POINT('Ctrl Pts',(-7.60426135339713,41.0387927302254,-19.2371125519711));
#7818=CARTESIAN_POINT('Ctrl Pts',(2.45947830770179,40.7525353370205,-20.5387988091304));
#7819=CARTESIAN_POINT('Ctrl Pts',(11.9313375928628,40.4662779438157,-16.8977653348919));
#7820=CARTESIAN_POINT('Ctrl Pts',(18.5318869104762,40.1800205506108,-9.19023708102241));
#7821=CARTESIAN_POINT('Ctrl Pts',(20.6726854927217,39.8937631574059,0.728947588533073));
#7822=CARTESIAN_POINT('Ctrl Pts',(17.8385441364129,39.6075057642011,10.4727089695744));
#7823=CARTESIAN_POINT('Ctrl Pts',(10.7115069344162,39.3212483709962,17.6961834659896));
#7824=CARTESIAN_POINT('Ctrl Pts',(1.00671544560123,39.0349909777914,20.6610216126592));
#7825=CARTESIAN_POINT('Ctrl Pts',(-8.94034494831846,38.7487335845864,18.6537267664063));
#7826=CARTESIAN_POINT('Ctrl Pts',(-16.7358861712418,38.4624761913817,12.1573600804195));
#7827=CARTESIAN_POINT('Ctrl Pts',(-20.5038892913428,38.1762187981767,2.7352904795557));
#7828=CARTESIAN_POINT('Ctrl Pts',(-19.3375737526722,37.8899614049719,-7.34503447326178));
#7829=CARTESIAN_POINT('Ctrl Pts',(-13.5176166749241,37.603704011767,-15.6577562091211));
#7830=CARTESIAN_POINT('Ctrl Pts',(-4.44460710035593,37.3174466185622,-20.2023948537405));
#7831=CARTESIAN_POINT('Ctrl Pts',(5.69800967197795,37.0311892253573,-19.8852703199559));
#7832=CARTESIAN_POINT('Ctrl Pts',(14.4693843988788,36.7449318321525,-14.7826995358199));
#7833=CARTESIAN_POINT('Ctrl Pts',(19.7586610185605,36.4586744389476,-6.12263048659125));
#7834=CARTESIAN_POINT('Ctrl Pts',(20.2929603282709,36.1724170457427,4.01086677506497));
#7835=CARTESIAN_POINT('Ctrl Pts',(15.9437014958737,35.8861596525379,13.1791377475849));
#7836=CARTESIAN_POINT('Ctrl Pts',(7.75754629629636,35.5999022593331,19.1758119601995));
#7837=CARTESIAN_POINT('Ctrl Pts',(-2.29548477724345,35.3136448661281,20.5577734081324));
#7838=CARTESIAN_POINT('Ctrl Pts',(-11.7960999291487,35.0273874729233,16.9924481449938));
#7839=CARTESIAN_POINT('Ctrl Pts',(-18.4579525296897,34.7411300797184,9.33784378984412));
#7840=CARTESIAN_POINT('Ctrl Pts',(-20.6778427453995,34.4548726865136,-0.56394168405129));
#7841=CARTESIAN_POINT('Ctrl Pts',(-17.9215602130005,34.1686152933087,-10.3300075610437));
#7842=CARTESIAN_POINT('Ctrl Pts',(-10.8523872559455,33.8823579001038,-17.6101388908974));
#7843=CARTESIAN_POINT('Ctrl Pts',(-1.17158968166343,33.596100506899,-20.6523191465208));
#7844=CARTESIAN_POINT('Ctrl Pts',(8.79121980346926,33.3098431136941,-18.7245036897716));
#7845=CARTESIAN_POINT('Ctrl Pts',(16.6382669334374,33.0235857204893,-12.2904980680739));
#7846=CARTESIAN_POINT('Ctrl Pts',(20.4815283851362,32.7373283272844,-2.89892013686099));
#7847=CARTESIAN_POINT('Ctrl Pts',(19.3953340443448,32.4510709340795,7.19063133341927));
#7848=CARTESIAN_POINT('Ctrl Pts',(13.6426349092763,32.1648135408747,15.5490543401429));
#7849=CARTESIAN_POINT('Ctrl Pts',(4.60467622144652,31.8785561476698,20.1669742947953));
#7850=CARTESIAN_POINT('Ctrl Pts',(-2.1560115801846,31.6877178855332,20.0075046668945));
#7851=CARTESIAN_POINT('Ctrl Pts',(-5.31650937235108,31.5922987544649,19.1291150449017));
#7852=CARTESIAN_POINT('Ctrl Pts',(19.4916112617573,54.7221509165299,-2.12668666176709));
#7853=CARTESIAN_POINT('Ctrl Pts',(19.8429547143851,54.6267317854616,1.0934633119458));
#7854=CARTESIAN_POINT('Ctrl Pts',(18.9188025464289,54.435893523325,7.70806260044675));
#7855=CARTESIAN_POINT('Ctrl Pts',(12.9750998048337,54.1496361301202,15.7785484496065));
#7856=CARTESIAN_POINT('Ctrl Pts',(3.91063405100273,53.8633787369153,20.0503401175446));
#7857=CARTESIAN_POINT('Ctrl Pts',(-6.09577171275476,53.5771213437104,19.4977183968944));
#7858=CARTESIAN_POINT('Ctrl Pts',(-14.6347965386317,53.2908639505056,14.2525369616721));
#7859=CARTESIAN_POINT('Ctrl Pts',(-19.6521252013387,53.0046065573007,5.57763254162236));
#7860=CARTESIAN_POINT('Ctrl Pts',(-19.9400098088463,52.7183491640959,-4.43964030615103));
#7861=CARTESIAN_POINT('Ctrl Pts',(-15.4293275720539,52.432091770891,-13.3884532914578));
#7862=CARTESIAN_POINT('Ctrl Pts',(-7.20550781106948,52.1458343776861,-19.1153213806834));
#7863=CARTESIAN_POINT('Ctrl Pts',(2.75232441408898,51.8595769844812,-20.2420215047524));
#7864=CARTESIAN_POINT('Ctrl Pts',(12.0478086851997,51.5733195912764,-16.4974282574968));
#7865=CARTESIAN_POINT('Ctrl Pts',(18.4439505479574,51.2870621980715,-8.78267942887381));
#7866=CARTESIAN_POINT('Ctrl Pts',(20.401505487785,51.0008048048667,1.04564439017211));
#7867=CARTESIAN_POINT('Ctrl Pts',(17.4493798771779,50.7145474116618,10.6223317120683));
#7868=CARTESIAN_POINT('Ctrl Pts',(10.298012318395,50.4282900184569,17.6427246297376));
#7869=CARTESIAN_POINT('Ctrl Pts',(0.668398903120931,50.1420326252521,20.4173464106668));
#7870=CARTESIAN_POINT('Ctrl Pts',(-9.12206648239754,49.8557752320472,18.2784762244733));
#7871=CARTESIAN_POINT('Ctrl Pts',(-16.7172809522183,49.5695178388423,11.7408393464271));
#7872=CARTESIAN_POINT('Ctrl Pts',(-20.2894346900898,49.2832604456375,2.37773641541062));
#7873=CARTESIAN_POINT('Ctrl Pts',(-18.9788788870531,48.9970030524326,-7.55757546283069));
#7874=CARTESIAN_POINT('Ctrl Pts',(-13.1010024648366,48.7107456592278,-15.6741355444392));
#7875=CARTESIAN_POINT('Ctrl Pts',(-4.070332935494,48.4244882660229,-20.0186707957866));
#7876=CARTESIAN_POINT('Ctrl Pts',(5.93987367075858,48.1382308728181,-19.5456565873916));
#7877=CARTESIAN_POINT('Ctrl Pts',(14.5206329619597,47.8519734796132,-14.368925117269));
#7878=CARTESIAN_POINT('Ctrl Pts',(19.606961068963,47.5657160864083,-5.73427138265408));
#7879=CARTESIAN_POINT('Ctrl Pts',(19.9748188187978,47.2794586932035,4.28035089713567));
#7880=CARTESIAN_POINT('Ctrl Pts',(15.5356802091074,46.9932012999986,13.2648946881484));
#7881=CARTESIAN_POINT('Ctrl Pts',(7.35783643827567,46.7069439067937,19.0572042439321));
#7882=CARTESIAN_POINT('Ctrl Pts',(-2.59069137699606,46.4206865135889,20.2633439697462));
#7883=CARTESIAN_POINT('Ctrl Pts',(-11.915762021975,46.134429120384,16.5930529464284));
#7884=CARTESIAN_POINT('Ctrl Pts',(-18.3732710043605,45.8481717271792,8.92959703724159));
#7885=CARTESIAN_POINT('Ctrl Pts',(-20.4092006155558,45.5619143339743,-0.882791527622558));
#7886=CARTESIAN_POINT('Ctrl Pts',(-17.5335986653375,45.2756569407694,-10.4827338271133));
#7887=CARTESIAN_POINT('Ctrl Pts',(-10.4384868552237,44.9893995475646,-17.559976731777));
#7888=CARTESIAN_POINT('Ctrl Pts',(-0.831323808583485,44.7031421543597,-20.4113618206262));
#7889=CARTESIAN_POINT('Ctrl Pts',(8.97589965201017,44.4168847611548,-18.350695247981));
#7890=CARTESIAN_POINT('Ctrl Pts',(16.6230476023797,44.13062736795,-11.8738822234453));
#7891=CARTESIAN_POINT('Ctrl Pts',(20.2698123685242,43.8443699747451,-2.53958602769265));
#7892=CARTESIAN_POINT('Ctrl Pts',(19.0385897471557,43.5581125815403,7.40586869224184));
#7893=CARTESIAN_POINT('Ctrl Pts',(13.2256769268747,43.2718551883354,15.569080270625));
#7894=CARTESIAN_POINT('Ctrl Pts',(4.22996773592773,42.9855977951305,19.9855488691264));
#7895=CARTESIAN_POINT('Ctrl Pts',(-5.78369509417002,42.6993404019257,19.5924388911872));
#7896=CARTESIAN_POINT('Ctrl Pts',(-14.4054954240311,42.4130830087208,14.4843533592442));
#7897=CARTESIAN_POINT('Ctrl Pts',(-19.5605727417728,42.126825615516,5.89056743115988));
#7898=CARTESIAN_POINT('Ctrl Pts',(-20.0083431840418,41.8405682223111,-4.12080012580584));
#7899=CARTESIAN_POINT('Ctrl Pts',(-15.6410495338402,41.5543108291062,-13.140485536204));
#7900=CARTESIAN_POINT('Ctrl Pts',(-7.50969329803673,41.2680534359013,-18.9978761238368));
#7901=CARTESIAN_POINT('Ctrl Pts',(2.42889176287495,40.9817960426965,-20.2833743605813));
#7902=CARTESIAN_POINT('Ctrl Pts',(11.7829571859348,40.6955386494916,-16.6876214782579));
#7903=CARTESIAN_POINT('Ctrl Pts',(18.3014208039293,40.4092812562868,-9.07594552676596));
#7904=CARTESIAN_POINT('Ctrl Pts',(20.4155960036494,40.1230238630819,0.719882256253895));
#7905=CARTESIAN_POINT('Ctrl Pts',(17.6167005738301,39.8367664698771,10.3424683484829));
#7906=CARTESIAN_POINT('Ctrl Pts',(10.578296575951,39.5505090766722,17.4761103280605));
#7907=CARTESIAN_POINT('Ctrl Pts',(0.994195738873623,39.2642516834673,20.4040771778391));
#7908=CARTESIAN_POINT('Ctrl Pts',(-8.82916110063272,38.9779942902625,18.4217454360012));
#7909=CARTESIAN_POINT('Ctrl Pts',(-16.5277554750095,38.6917368970576,12.0061688144023));
#7910=CARTESIAN_POINT('Ctrl Pts',(-20.2488989842305,38.4054795038528,2.70127388156862));
#7911=CARTESIAN_POINT('Ctrl Pts',(-19.0970879698103,38.1192221106478,-7.25369021320675));
#7912=CARTESIAN_POINT('Ctrl Pts',(-13.3495089963898,37.832964717443,-15.4630333442186));
#7913=CARTESIAN_POINT('Ctrl Pts',(-4.38933311268913,37.5467073242381,-19.9511539894729));
#7914=CARTESIAN_POINT('Ctrl Pts',(5.62714812935582,37.2604499310333,-19.6379732771709));
#7915=CARTESIAN_POINT('Ctrl Pts',(14.2894403531082,36.9741925378284,-14.598859044082));
#7916=CARTESIAN_POINT('Ctrl Pts',(19.512938515618,36.6879351446235,-6.04648827697771));
#7917=CARTESIAN_POINT('Ctrl Pts',(20.0405931700484,36.4016777514187,3.96098686433946));
#7918=CARTESIAN_POINT('Ctrl Pts',(15.7454225689498,36.1154203582138,13.0152394597937));
#7919=CARTESIAN_POINT('Ctrl Pts',(7.66107194303644,35.829162965009,18.937337874762));
#7920=CARTESIAN_POINT('Ctrl Pts',(-2.26693765382205,35.5429055718041,20.3021129942798));
#7921=CARTESIAN_POINT('Ctrl Pts',(-11.6494014308144,35.2566481785992,16.781126781882));
#7922=CARTESIAN_POINT('Ctrl Pts',(-18.2284057518238,34.9703907853944,9.22171659580266));
#7923=CARTESIAN_POINT('Ctrl Pts',(-20.4206893856,34.6841333921895,-0.556928447910499));
#7924=CARTESIAN_POINT('Ctrl Pts',(-17.6986837170356,34.3978759989846,-10.2015415005054));
#7925=CARTESIAN_POINT('Ctrl Pts',(-10.7174259373256,34.1116186057798,-17.3911360221588));
#7926=CARTESIAN_POINT('Ctrl Pts',(-1.15701746684761,33.8253612125749,-20.3954825342843));
#7927=CARTESIAN_POINT('Ctrl Pts',(8.6818863213883,33.5391038193701,-18.4916429665119));
#7928=CARTESIAN_POINT('Ctrl Pts',(16.4313585810362,33.2528464261652,-12.1376494739461));
#7929=CARTESIAN_POINT('Ctrl Pts',(20.2267995627571,32.9665890329603,-2.8628717936124));
#7930=CARTESIAN_POINT('Ctrl Pts',(19.1541630647916,32.6803316397554,7.101213614408));
#7931=CARTESIAN_POINT('Ctrl Pts',(13.4729057438463,32.3940742465506,15.3556705141589));
#7932=CARTESIAN_POINT('Ctrl Pts',(4.54755400228875,32.1078168533457,19.9162012301402));
#7933=CARTESIAN_POINT('Ctrl Pts',(-2.12943310431676,31.9169785912092,19.7586443984892));
#7934=CARTESIAN_POINT('Ctrl Pts',(-5.25039790755787,31.8215594601409,18.8912420859273));
#7935=CARTESIAN_POINT('Ctrl Pts',(19.4891569929248,54.7244434698974,-2.1264188819145));
#7936=CARTESIAN_POINT('Ctrl Pts',(19.8404559422262,54.6290243388291,1.09332320776234));
#7937=CARTESIAN_POINT('Ctrl Pts',(18.9164202351586,54.4381860766925,7.70709343019511));
#7938=CARTESIAN_POINT('Ctrl Pts',(12.9734658962871,54.1519286834877,15.7765608474946));
#7939=CARTESIAN_POINT('Ctrl Pts',(3.91014161352722,53.8656712902828,20.0478156190887));
#7940=CARTESIAN_POINT('Ctrl Pts',(-6.09500410711914,53.5794138970779,19.4952629748948));
#7941=CARTESIAN_POINT('Ctrl Pts',(-14.6329536490035,53.2931565038731,14.250742296303));
#7942=CARTESIAN_POINT('Ctrl Pts',(-19.6496505079137,53.0068991106682,5.57693013492155));
#7943=CARTESIAN_POINT('Ctrl Pts',(-19.9374988617836,52.7206417174634,-4.43908122263271));
#7944=CARTESIAN_POINT('Ctrl Pts',(-15.4273846337018,52.4343843242585,-13.3867673608494));
#7945=CARTESIAN_POINT('Ctrl Pts',(-7.20460045708284,52.1481269310536,-19.1129142776718));
#7946=CARTESIAN_POINT('Ctrl Pts',(2.75197782746062,51.8618695378487,-20.2394725301833));
#7947=CARTESIAN_POINT('Ctrl Pts',(12.0462915644812,51.5756121446439,-16.4953508168554));
#7948=CARTESIAN_POINT('Ctrl Pts',(18.4416279927814,51.289354751439,-8.78157347033156));
#7949=CARTESIAN_POINT('Ctrl Pts',(20.3989364274587,51.0030973582342,1.0455127177103));
#7950=CARTESIAN_POINT('Ctrl Pts',(17.4471825633646,50.7168399650293,10.6209940943791));
#7951=CARTESIAN_POINT('Ctrl Pts',(10.2967155408141,50.4305825718244,17.6405029690713));
#7952=CARTESIAN_POINT('Ctrl Pts',(0.668314734963058,50.1443251786196,20.4147753555185));
#7953=CARTESIAN_POINT('Ctrl Pts',(-9.12091778583661,49.8580677854147,18.2761745066984));
#7954=CARTESIAN_POINT('Ctrl Pts',(-16.7151758279943,49.5718103922098,11.7393608807856));
#7955=CARTESIAN_POINT('Ctrl Pts',(-20.2868797422733,49.285552999005,2.37743699886982));
#7956=CARTESIAN_POINT('Ctrl Pts',(-18.976488971025,48.9992956058001,-7.55662377486285));
#7957=CARTESIAN_POINT('Ctrl Pts',(-13.099352720615,48.7130382125953,-15.6721617783377));
#7958=CARTESIAN_POINT('Ctrl Pts',(-4.06982037866806,48.4267808193904,-20.0161499439244));
#7959=CARTESIAN_POINT('Ctrl Pts',(5.93912569194617,48.1405234261856,-19.5431952998601));
#7960=CARTESIAN_POINT('Ctrl Pts',(14.5188044507151,47.8542660329807,-14.3671157098405));
#7961=CARTESIAN_POINT('Ctrl Pts',(19.6044920616628,47.5680086397758,-5.73354929431732));
#7962=CARTESIAN_POINT('Ctrl Pts',(19.9723034889967,47.281751246571,4.27981189379005));
#7963=CARTESIAN_POINT('Ctrl Pts',(15.5337238780006,46.9954938533661,13.2632243057925));
#7964=CARTESIAN_POINT('Ctrl Pts',(7.35690990244912,46.7092364601612,19.0548044647804));
#7965=CARTESIAN_POINT('Ctrl Pts',(-2.59036514408827,46.4229790669564,20.2607923074049));
#7966=CARTESIAN_POINT('Ctrl Pts',(-11.9142615292001,46.1367216737515,16.5909634656204));
#7967=CARTESIAN_POINT('Ctrl Pts',(-18.3709573495274,45.8504642805467,8.92847257740328));
#7968=CARTESIAN_POINT('Ctrl Pts',(-20.4066305862109,45.5642068873418,-0.882680362066682));
#7969=CARTESIAN_POINT('Ctrl Pts',(-17.5313907462748,45.2779494941369,-10.4814137884671));
#7970=CARTESIAN_POINT('Ctrl Pts',(-10.437172388379,44.9916921009321,-17.5577654910554));
#7971=CARTESIAN_POINT('Ctrl Pts',(-0.831219124102038,44.7054347077272,-20.4087915191314));
#7972=CARTESIAN_POINT('Ctrl Pts',(8.97476936151339,44.4191773145224,-18.3483844360009));
#7973=CARTESIAN_POINT('Ctrl Pts',(16.6209543444934,44.1329199213175,-11.8723870043857));
#7974=CARTESIAN_POINT('Ctrl Pts',(20.2672598916495,43.8466625281126,-2.53926623022787));
#7975=CARTESIAN_POINT('Ctrl Pts',(19.0361923120353,43.5604051349078,7.40493610795193));
#7976=CARTESIAN_POINT('Ctrl Pts',(13.2240114830169,43.2741477417029,15.5671197336142));
#7977=CARTESIAN_POINT('Ctrl Pts',(4.22943507708361,42.987890348498,19.9830321881434));
#7978=CARTESIAN_POINT('Ctrl Pts',(-5.78296678215064,42.7016329552932,19.5899717125928));
#7979=CARTESIAN_POINT('Ctrl Pts',(-14.4036814114852,42.4153755620883,14.4825294165099));
#7980=CARTESIAN_POINT('Ctrl Pts',(-19.5581095759244,42.1291181688835,5.88982566123751));
#7981=CARTESIAN_POINT('Ctrl Pts',(-20.0058236326838,41.8428607756786,-4.12028121389707));
#7982=CARTESIAN_POINT('Ctrl Pts',(-15.6390799340972,41.5566033824737,-13.1388308200752));
#7983=CARTESIAN_POINT('Ctrl Pts',(-7.50874763962948,41.2703459892688,-18.9954838155809));
#7984=CARTESIAN_POINT('Ctrl Pts',(2.42858590458957,40.984088596064,-20.2808201759122));
#7985=CARTESIAN_POINT('Ctrl Pts',(11.7814734166139,40.6978312028591,-16.685520088904));
#7986=CARTESIAN_POINT('Ctrl Pts',(18.2991161968354,40.4115738096543,-9.07480263798868));
#7987=CARTESIAN_POINT('Ctrl Pts',(20.413025168965,40.1253164164494,0.71979160505406));
#7988=CARTESIAN_POINT('Ctrl Pts',(17.6144821901566,39.8390590232446,10.3411659727723));
#7989=CARTESIAN_POINT('Ctrl Pts',(10.5769645035621,39.5528016300397,17.4739096482189));
#7990=CARTESIAN_POINT('Ctrl Pts',(0.994070544738266,39.2665442368348,20.4015077936632));
#7991=CARTESIAN_POINT('Ctrl Pts',(-8.82804928819338,38.98028684363,18.4194256770235));
#7992=CARTESIAN_POINT('Ctrl Pts',(-16.5256742167881,38.6940294504251,12.0046569371488));
#7993=CARTESIAN_POINT('Ctrl Pts',(-20.2463491408741,38.4077720572203,2.70093372355491));
#7994=CARTESIAN_POINT('Ctrl Pts',(-19.0946831682996,38.1215146640153,-7.25277679199759));
#7995=CARTESIAN_POINT('Ctrl Pts',(-13.3478279589727,37.8352572708105,-15.4610861611707));
#7996=CARTESIAN_POINT('Ctrl Pts',(-4.38878038575677,37.5489998776056,-19.9486416396669));
#7997=CARTESIAN_POINT('Ctrl Pts',(5.62643953052426,37.2627424844008,-19.6355003646561));
#7998=CARTESIAN_POINT('Ctrl Pts',(14.2876409547905,36.9764850911959,-14.5970206822172));
#7999=CARTESIAN_POINT('Ctrl Pts',(19.5104813481329,36.690227697991,-6.04572687271288));
#8000=CARTESIAN_POINT('Ctrl Pts',(20.0380695575666,36.4039703047862,3.9604880769133));
#8001=CARTESIAN_POINT('Ctrl Pts',(15.7434398261144,36.1177129115813,13.0136005152982));
#8002=CARTESIAN_POINT('Ctrl Pts',(7.66010722209662,35.8314555183765,18.9349531897545));
#8003=CARTESIAN_POINT('Ctrl Pts',(-2.26665218927312,35.5451981251716,20.2995564500129));
#8004=CARTESIAN_POINT('Ctrl Pts',(-11.6479344801856,35.2589407319667,16.7790136177391));
#8005=CARTESIAN_POINT('Ctrl Pts',(-18.2261103378014,34.9726833387619,9.2205553510574));
#8006=CARTESIAN_POINT('Ctrl Pts',(-20.4181179122233,34.686425945557,-0.556858317191475));
#8007=CARTESIAN_POINT('Ctrl Pts',(-17.6964550042702,34.4001685523521,-10.2002568699848));
#8008=CARTESIAN_POINT('Ctrl Pts',(-10.7160763557452,34.1139111591473,-17.3889460447585));
#8009=CARTESIAN_POINT('Ctrl Pts',(-1.15687174811203,33.8276537659424,-20.3929142283091));
#8010=CARTESIAN_POINT('Ctrl Pts',(8.68079301217168,33.5413963727376,-18.4893144138117));
#8011=CARTESIAN_POINT('Ctrl Pts',(16.4292895459668,33.2551389795327,-12.1361210237995));
#8012=CARTESIAN_POINT('Ctrl Pts',(20.2242523341868,32.9688815863278,-2.86251131862187));
#8013=CARTESIAN_POINT('Ctrl Pts',(19.1517514114745,32.6826241931229,7.10031945815812));
#8014=CARTESIAN_POINT('Ctrl Pts',(13.4712084919399,32.3963667999181,15.3537367211865));
#8015=CARTESIAN_POINT('Ctrl Pts',(4.5469827934743,32.1101094067132,19.9136935582208));
#8016=CARTESIAN_POINT('Ctrl Pts',(-2.12916732578234,31.9192711445767,19.7561558540843));
#8017=CARTESIAN_POINT('Ctrl Pts',(-5.24973680839221,31.8238520135084,18.8888634120437));
#8018=CARTESIAN_POINT('Ctrl Pts',(19.4867027240924,54.7267360232649,-2.12615110206191));
#8019=CARTESIAN_POINT('Ctrl Pts',(19.8379571700673,54.6313168921966,1.09318310357887));
#8020=CARTESIAN_POINT('Ctrl Pts',(18.9140379238883,54.44047863006,7.70612425994348));
#8021=CARTESIAN_POINT('Ctrl Pts',(12.9718319877405,54.1542212368552,15.7745732453828));
#8022=CARTESIAN_POINT('Ctrl Pts',(3.90964917605172,53.8679638436503,20.0452911206329));
#8023=CARTESIAN_POINT('Ctrl Pts',(-6.09423650148351,53.5817064504454,19.4928075528951));
#8024=CARTESIAN_POINT('Ctrl Pts',(-14.6311107593753,53.2954490572406,14.248947630934));
#8025=CARTESIAN_POINT('Ctrl Pts',(-19.6471758144887,53.0091916640357,5.57622772822074));
#8026=CARTESIAN_POINT('Ctrl Pts',(-19.9349879147208,52.7229342708309,-4.4385221391144));
#8027=CARTESIAN_POINT('Ctrl Pts',(-15.4254416953498,52.436676877626,-13.3850814302411));
#8028=CARTESIAN_POINT('Ctrl Pts',(-7.2036931030962,52.1504194844211,-19.1105071746602));
#8029=CARTESIAN_POINT('Ctrl Pts',(2.75163124083226,51.8641620912162,-20.2369235556142));
#8030=CARTESIAN_POINT('Ctrl Pts',(12.0447744437628,51.5779046980115,-16.4932733762141));
#8031=CARTESIAN_POINT('Ctrl Pts',(18.4393054376054,51.2916473048065,-8.78046751178931));
#8032=CARTESIAN_POINT('Ctrl Pts',(20.3963673671325,51.0053899116017,1.04538104524849));
#8033=CARTESIAN_POINT('Ctrl Pts',(17.4449852495513,50.7191325183968,10.6196564766899));
#8034=CARTESIAN_POINT('Ctrl Pts',(10.2954187632331,50.4328751251919,17.638281308405));
#8035=CARTESIAN_POINT('Ctrl Pts',(0.668230566805185,50.1466177319871,20.4122043003701));
#8036=CARTESIAN_POINT('Ctrl Pts',(-9.11976908927569,49.8603603387822,18.2738727889235));
#8037=CARTESIAN_POINT('Ctrl Pts',(-16.7130707037703,49.5741029455773,11.7378824151441));
#8038=CARTESIAN_POINT('Ctrl Pts',(-20.2843247944569,49.2878455523725,2.37713758232903));
#8039=CARTESIAN_POINT('Ctrl Pts',(-18.9740990549969,49.0015881591676,-7.55567208689501));
#8040=CARTESIAN_POINT('Ctrl Pts',(-13.0977029763934,48.7153307659628,-15.6701880122362));
#8041=CARTESIAN_POINT('Ctrl Pts',(-4.06930782184213,48.429073372758,-20.0136290920622));
#8042=CARTESIAN_POINT('Ctrl Pts',(5.93837771313375,48.1428159795531,-19.5407340123286));
#8043=CARTESIAN_POINT('Ctrl Pts',(14.5169759394705,47.8565585863482,-14.3653063024121));
#8044=CARTESIAN_POINT('Ctrl Pts',(19.6020230543625,47.5703011931433,-5.73282720598057));
#8045=CARTESIAN_POINT('Ctrl Pts',(19.9697881591957,47.2840437999385,4.27927289044443));
#8046=CARTESIAN_POINT('Ctrl Pts',(15.5317675468937,46.9977864067336,13.2615539234367));
#8047=CARTESIAN_POINT('Ctrl Pts',(7.35598336662257,46.7115290135287,19.0524046856288));
#8048=CARTESIAN_POINT('Ctrl Pts',(-2.59003891118047,46.4252716203239,20.2582406450635));
#8049=CARTESIAN_POINT('Ctrl Pts',(-11.9127610364253,46.139014227119,16.5888739848123));
#8050=CARTESIAN_POINT('Ctrl Pts',(-18.3686436946943,45.8527568339142,8.92734811756499));
#8051=CARTESIAN_POINT('Ctrl Pts',(-20.404060556866,45.5664994407093,-0.882569196510804));
#8052=CARTESIAN_POINT('Ctrl Pts',(-17.5291828272122,45.2802420475044,-10.4800937498209));
#8053=CARTESIAN_POINT('Ctrl Pts',(-10.4358579215344,44.9939846542997,-17.5555542503337));
#8054=CARTESIAN_POINT('Ctrl Pts',(-0.83111443962059,44.7077272610947,-20.4062212176367));
#8055=CARTESIAN_POINT('Ctrl Pts',(8.9736390710166,44.4214698678898,-18.3460736240208));
#8056=CARTESIAN_POINT('Ctrl Pts',(16.6188610866072,44.135212474685,-11.870891785326));
#8057=CARTESIAN_POINT('Ctrl Pts',(20.2647074147747,43.8489550814801,-2.53894643276308));
#8058=CARTESIAN_POINT('Ctrl Pts',(19.0337948769148,43.5626976882753,7.40400352366201));
```
