## Supplementary Material 4 for "De novo Powered Air-Purifying Respirator Design and Fabrication for Pandemic Response": Custom Filter Housing.step (part 2 of 4)

```
#8059=CARTESIAN_POINT('Ctrl Pts',(13.222346039159,43.2764402950704,15.5651591966033));
#8060=CARTESIAN_POINT('Ctrl Pts',(4.22890241823948,42.9901829018655,19.9805155071603));
#8061=CARTESIAN_POINT('Ctrl Pts',(-5.78223847013127,42.7039255086607,19.5875045339983));
#8062=CARTESIAN_POINT('Ctrl Pts',(-14.4018673989393,42.4176681154558,14.4807054737756));
#8063=CARTESIAN_POINT('Ctrl Pts',(-19.555646410076,42.131410722251,5.88908389131514));
#8064=CARTESIAN_POINT('Ctrl Pts',(-20.0033040813258,41.8451533290461,-4.11976230198829));
#8065=CARTESIAN_POINT('Ctrl Pts',(-15.6371103343542,41.5588959358412,-13.1371761039464));
#8066=CARTESIAN_POINT('Ctrl Pts',(-7.50780198122223,41.2726385426363,-18.993091507325));
#8067=CARTESIAN_POINT('Ctrl Pts',(2.42828004630419,40.9863811494315,-20.2782659912431));
#8068=CARTESIAN_POINT('Ctrl Pts',(11.7799896472929,40.7001237562266,-16.6834186995501));
#8069=CARTESIAN_POINT('Ctrl Pts',(18.2968115897414,40.4138663630218,-9.07365974921141));
#8070=CARTESIAN_POINT('Ctrl Pts',(20.4104543342806,40.1276089698169,0.719700953854232));
#8071=CARTESIAN_POINT('Ctrl Pts',(17.612263806483,39.8413515766121,10.3398635970617));
#8072=CARTESIAN_POINT('Ctrl Pts',(10.5756324311732,39.5550941834072,17.4717089683773));
#8073=CARTESIAN_POINT('Ctrl Pts',(0.993945350602907,39.2688367902023,20.3989384094874));
#8074=CARTESIAN_POINT('Ctrl Pts',(-8.82693747575403,38.9825793969975,18.4171059180458));
#8075=CARTESIAN_POINT('Ctrl Pts',(-16.5235929585668,38.6963220037926,12.0031450598952));
#8076=CARTESIAN_POINT('Ctrl Pts',(-20.2437992975177,38.4100646105878,2.70059356554118));
#8077=CARTESIAN_POINT('Ctrl Pts',(-19.092278366789,38.1238072173828,-7.25186337078843));
#8078=CARTESIAN_POINT('Ctrl Pts',(-13.3461469215555,37.837549824178,-15.4591389781227));
#8079=CARTESIAN_POINT('Ctrl Pts',(-4.3882276588244,37.5512924309731,-19.9461292898609));
#8080=CARTESIAN_POINT('Ctrl Pts',(5.6257309316927,37.2650350377683,-19.6330274521414));
#8081=CARTESIAN_POINT('Ctrl Pts',(14.2858415564729,36.9787776445634,-14.5951823203523));
#8082=CARTESIAN_POINT('Ctrl Pts',(19.5080241806478,36.6925202513585,-6.04496546844805));
#8083=CARTESIAN_POINT('Ctrl Pts',(20.0355459450848,36.4062628581537,3.95998928948713));
#8084=CARTESIAN_POINT('Ctrl Pts',(15.7414570832789,36.1200054649488,13.0119615708027));
#8085=CARTESIAN_POINT('Ctrl Pts',(7.6591425011568,35.833748071744,18.932568504747));
#8086=CARTESIAN_POINT('Ctrl Pts',(-2.2663667247242,35.5474906785391,20.296999905746));
#8087=CARTESIAN_POINT('Ctrl Pts',(-11.6464675295567,35.2612332853342,16.7769004535961));
#8088=CARTESIAN_POINT('Ctrl Pts',(-18.223814923779,34.9749758921294,9.21939410631215));
#8089=CARTESIAN_POINT('Ctrl Pts',(-20.4155464388465,34.6887184989245,-0.556788186472455));
#8090=CARTESIAN_POINT('Ctrl Pts',(-17.6942262915047,34.4024611057196,-10.1989722394641));
#8091=CARTESIAN_POINT('Ctrl Pts',(-10.7147267741649,34.1162037125148,-17.3867560673581));
#8092=CARTESIAN_POINT('Ctrl Pts',(-1.15672602937646,33.8299463193099,-20.3903459223338));
#8093=CARTESIAN_POINT('Ctrl Pts',(8.67969970295505,33.5436889261051,-18.4869858611114));
#8094=CARTESIAN_POINT('Ctrl Pts',(16.4272205108975,33.2574315329002,-12.134592573653));
#8095=CARTESIAN_POINT('Ctrl Pts',(20.2217051056165,32.9711741396953,-2.86215084363134));
#8096=CARTESIAN_POINT('Ctrl Pts',(19.1493397581574,32.6849167464904,7.09942530190823));
#8097=CARTESIAN_POINT('Ctrl Pts',(13.4695112400335,32.3986593532856,15.3518029282142));
#8098=CARTESIAN_POINT('Ctrl Pts',(4.54641158465985,32.1124019600807,19.9111858863013));
#8099=CARTESIAN_POINT('Ctrl Pts',(-2.12890154724792,31.9215636979442,19.7536673096795));
#8100=CARTESIAN_POINT('Ctrl Pts',(-5.24907570922655,31.8261445668759,18.8864847381601));
#8101=CARTESIAN_POINT('Ctrl Pts',(19.4842484552599,54.7290285766324,-2.12588332220932));
#8102=CARTESIAN_POINT('Ctrl Pts',(19.8354583979083,54.6336094455641,1.09304299939541));
#8103=CARTESIAN_POINT('Ctrl Pts',(18.911655612618,54.4427711834275,7.70515508969184));
#8104=CARTESIAN_POINT('Ctrl Pts',(12.9701980791939,54.1565137902227,15.7725856432709));
#8105=CARTESIAN_POINT('Ctrl Pts',(3.90915673857621,53.8702563970178,20.042766622177));
#8106=CARTESIAN_POINT('Ctrl Pts',(-6.09346889584789,53.5839990038129,19.4903521308955));
#8107=CARTESIAN_POINT('Ctrl Pts',(-14.6292678697472,53.2977416106081,14.2471529655649));
#8108=CARTESIAN_POINT('Ctrl Pts',(-19.6447011210637,53.0114842174032,5.57552532151993));
#8109=CARTESIAN_POINT('Ctrl Pts',(-19.932476967658,52.7252268241984,-4.43796305559608));
#8110=CARTESIAN_POINT('Ctrl Pts',(-15.4234987569977,52.4389694309935,-13.3833954996328));
#8111=CARTESIAN_POINT('Ctrl Pts',(-7.20278574910955,52.1527120377887,-19.1081000716486));
#8112=CARTESIAN_POINT('Ctrl Pts',(2.7512846542039,51.8664546445838,-20.2343745810451));
#8113=CARTESIAN_POINT('Ctrl Pts',(12.0432573230443,51.5801972513789,-16.4911959355728));
#8114=CARTESIAN_POINT('Ctrl Pts',(18.4369828824295,51.293939858174,-8.77936155324705));
#8115=CARTESIAN_POINT('Ctrl Pts',(20.3937983068062,51.0076824649692,1.04524937278667));
#8116=CARTESIAN_POINT('Ctrl Pts',(17.442787935738,50.7214250717643,10.6183188590008));
#8117=CARTESIAN_POINT('Ctrl Pts',(10.2941219856521,50.4351676785594,17.6360596477387));
#8118=CARTESIAN_POINT('Ctrl Pts',(0.668146398647312,50.1489102853546,20.4096332452217));
#8119=CARTESIAN_POINT('Ctrl Pts',(-9.11862039271476,49.8626528921497,18.2715710711487));
#8120=CARTESIAN_POINT('Ctrl Pts',(-16.7109655795463,49.5763954989448,11.7364039495027));
#8121=CARTESIAN_POINT('Ctrl Pts',(-20.2817698466404,49.29013810574,2.37683816578823));
#8122=CARTESIAN_POINT('Ctrl Pts',(-18.9717091389687,49.0038807125351,-7.55472039892717));
#8123=CARTESIAN_POINT('Ctrl Pts',(-13.0960532321718,48.7176233193303,-15.6682142461347));
#8124=CARTESIAN_POINT('Ctrl Pts',(-4.06879526501619,48.4313659261255,-20.0111082402));
#8125=CARTESIAN_POINT('Ctrl Pts',(5.93762973432133,48.1451085329206,-19.5382727247972));
#8126=CARTESIAN_POINT('Ctrl Pts',(14.5151474282259,47.8588511397157,-14.3634968949836));
#8127=CARTESIAN_POINT('Ctrl Pts',(19.5995540470623,47.5725937465108,-5.73210511764381));
#8128=CARTESIAN_POINT('Ctrl Pts',(19.9672728293946,47.286336353306,4.27873388709882));
#8129=CARTESIAN_POINT('Ctrl Pts',(15.5298112157868,47.0000789601011,13.2598835410808));
#8130=CARTESIAN_POINT('Ctrl Pts',(7.35505683079602,46.7138215668962,19.0500049064771));
#8131=CARTESIAN_POINT('Ctrl Pts',(-2.58971267827268,46.4275641736914,20.2556889827221));
#8132=CARTESIAN_POINT('Ctrl Pts',(-11.9112605436505,46.1413067804865,16.5867845040042));
#8133=CARTESIAN_POINT('Ctrl Pts',(-18.3663300398612,45.8550493872817,8.92622365772668));
#8134=CARTESIAN_POINT('Ctrl Pts',(-20.401490527521,45.5687919940768,-0.882458030954929));
#8135=CARTESIAN_POINT('Ctrl Pts',(-17.5269749081496,45.2825346008719,-10.4787737111747));
#8136=CARTESIAN_POINT('Ctrl Pts',(-10.4345434546898,44.9962772076671,-17.5533430096121));
#8137=CARTESIAN_POINT('Ctrl Pts',(-0.831009755139143,44.7100198144622,-20.4036509161419));
#8138=CARTESIAN_POINT('Ctrl Pts',(8.97250878051982,44.4237624212574,-18.3437628120407));
#8139=CARTESIAN_POINT('Ctrl Pts',(16.616767828721,44.1375050280525,-11.8693965662664));
#8140=CARTESIAN_POINT('Ctrl Pts',(20.2621549379,43.8512476348476,-2.5386266352983));
#8141=CARTESIAN_POINT('Ctrl Pts',(19.0313974417944,43.5649902416428,7.40307093937211));
#8142=CARTESIAN_POINT('Ctrl Pts',(13.2206805953012,43.2787328484379,15.5631986595924));
#8143=CARTESIAN_POINT('Ctrl Pts',(4.22836975939536,42.992475455233,19.9779988261773));
#8144=CARTESIAN_POINT('Ctrl Pts',(-5.7815101581119,42.7062180620282,19.5850373554038));
#8145=CARTESIAN_POINT('Ctrl Pts',(-14.4000533863935,42.4199606688233,14.4788815310413));
#8146=CARTESIAN_POINT('Ctrl Pts',(-19.5531832442276,42.1337032756185,5.88834212139276));
#8147=CARTESIAN_POINT('Ctrl Pts',(-20.0007845299679,41.8474458824136,-4.11924339007953));
#8148=CARTESIAN_POINT('Ctrl Pts',(-15.6351407346112,41.5611884892087,-13.1355213878175));
#8149=CARTESIAN_POINT('Ctrl Pts',(-7.50685632281498,41.2749310960039,-18.990699199069));
#8150=CARTESIAN_POINT('Ctrl Pts',(2.42797418801882,40.988673702799,-20.275711806574));
#8151=CARTESIAN_POINT('Ctrl Pts',(11.778505877972,40.7024163095941,-16.6813173101961));
#8152=CARTESIAN_POINT('Ctrl Pts',(18.2945069826475,40.4161589163894,-9.07251686043413));
#8153=CARTESIAN_POINT('Ctrl Pts',(20.4078834995962,40.1299015231844,0.719610302654397));
#8154=CARTESIAN_POINT('Ctrl Pts',(17.6100454228095,39.8436441299796,10.3385612213511));
#8155=CARTESIAN_POINT('Ctrl Pts',(10.5743003587843,39.5573867367747,17.4695082885356));
#8156=CARTESIAN_POINT('Ctrl Pts',(0.993820156467551,39.2711293435698,20.3963690253115));
#8157=CARTESIAN_POINT('Ctrl Pts',(-8.82582566331469,38.984871950365,18.4147861590682));
#8158=CARTESIAN_POINT('Ctrl Pts',(-16.5215117003454,38.6986145571601,12.0016331826417));
#8159=CARTESIAN_POINT('Ctrl Pts',(-20.2412494541613,38.4123571639553,2.70025340752747));
#8160=CARTESIAN_POINT('Ctrl Pts',(-19.0898735652784,38.1260997707503,-7.25094994957927));
#8161=CARTESIAN_POINT('Ctrl Pts',(-13.3444658841383,37.8398423775456,-15.4571917950747));
#8162=CARTESIAN_POINT('Ctrl Pts',(-4.38767493189203,37.5535849843406,-19.9436169400549));
#8163=CARTESIAN_POINT('Ctrl Pts',(5.62502233286113,37.2673275911359,-19.6305545396266));
#8164=CARTESIAN_POINT('Ctrl Pts',(14.2840421581553,36.9810701979309,-14.5933439584875));
#8165=CARTESIAN_POINT('Ctrl Pts',(19.5055670131628,36.694812804726,-6.04420406418323));
#8166=CARTESIAN_POINT('Ctrl Pts',(20.033022332603,36.4085554115212,3.95949050206097));
#8167=CARTESIAN_POINT('Ctrl Pts',(15.7394743404435,36.1222980183163,13.0103226263072));
#8168=CARTESIAN_POINT('Ctrl Pts',(7.65817778021698,35.8360406251115,18.9301838197395));
#8169=CARTESIAN_POINT('Ctrl Pts',(-2.26608126017527,35.5497832319066,20.2944433614791));
#8170=CARTESIAN_POINT('Ctrl Pts',(-11.6450005789278,35.2635258387017,16.7747872894531));
#8171=CARTESIAN_POINT('Ctrl Pts',(-18.2215195097566,34.9772684454969,9.2182328615669));
#8172=CARTESIAN_POINT('Ctrl Pts',(-20.4129749654698,34.691011052292,-0.556718055753438));
#8173=CARTESIAN_POINT('Ctrl Pts',(-17.6919975787392,34.4047536590871,-10.1976876089435));
#8174=CARTESIAN_POINT('Ctrl Pts',(-10.7133771925845,34.1184962658823,-17.3845660899578));
#8175=CARTESIAN_POINT('Ctrl Pts',(-1.15658031064088,33.8322388726774,-20.3877776163586));
#8176=CARTESIAN_POINT('Ctrl Pts',(8.67860639373843,33.5459814794727,-18.4846573084111));
#8177=CARTESIAN_POINT('Ctrl Pts',(16.4251514758282,33.2597240862677,-12.1330641235064));
#8178=CARTESIAN_POINT('Ctrl Pts',(20.2191578770462,32.9734666930628,-2.86179036864081));
#8179=CARTESIAN_POINT('Ctrl Pts',(19.1469281048403,32.6872092998579,7.09853114565834));
#8180=CARTESIAN_POINT('Ctrl Pts',(13.4678139881271,32.4009519066531,15.3498691352418));
#8181=CARTESIAN_POINT('Ctrl Pts',(4.5458403758454,32.1146945134482,19.9086782143819));
#8182=CARTESIAN_POINT('Ctrl Pts',(-2.12863576871351,31.9238562513117,19.7511787652746));
#8183=CARTESIAN_POINT('Ctrl Pts',(-5.24841461006088,31.8284371202434,18.8841060642764));
#8184=CARTESIAN_POINT('',(19.9988122073197,42.8717719390928,1.39816966494504E-6));
#8185=CARTESIAN_POINT('',(-20.0014948234432,44.6862883135185,-1.46812039735485E-6));
#8186=CARTESIAN_POINT('Ctrl Pts',(19.9993016848987,42.8717719999059,7.4942136730257E-7));
#8187=CARTESIAN_POINT('Ctrl Pts',(20.0006316991286,42.8957764998746,-0.831106393192578));
#8188=CARTESIAN_POINT('Ctrl Pts',(19.7477437988415,43.015196643814,-4.96590046701949));
#8189=CARTESIAN_POINT('Ctrl Pts',(16.9559894278378,43.2300359188217,-12.1117033569288));
#8190=CARTESIAN_POINT('Ctrl Pts',(9.15567730089577,43.5162933120265,-18.7182400039387));
#8191=CARTESIAN_POINT('Ctrl Pts',(-0.847974333384783,43.8025507052314,-20.8201795192335));
#8192=CARTESIAN_POINT('Ctrl Pts',(-10.6475585580624,44.0888080984363,-17.9116842434155));
#8193=CARTESIAN_POINT('Ctrl Pts',(-17.8847778525794,44.3750654916411,-10.6926917493713));
#8194=CARTESIAN_POINT('Ctrl Pts',(-19.9255469734788,44.5742287983796,-3.8797648747985));
#8195=CARTESIAN_POINT('Ctrl Pts',(-20.0015437977385,44.6779729740499,-0.288216948791363));
#8196=CARTESIAN_POINT('Ctrl Pts',(-20.0014948242702,44.6862865250069,-1.41653081781379E-6));
#8197=CARTESIAN_POINT('',(-19.6085354398613,45.5869516783469,2.57410225014517E-6));
#8198=CARTESIAN_POINT('Origin',(-19.0476580994596,44.8064509873774,1.33724150266141E-5));
#8199=CARTESIAN_POINT('',(19.606663839508,43.7719908625861,1.06787018507196E-5));
#8200=CARTESIAN_POINT('Ctrl Pts',(-19.6085354398613,45.5869516783469,2.57410225060506E-6));
#8201=CARTESIAN_POINT('Ctrl Pts',(-19.6086180779838,45.5836000575503,-0.113662148504158));
#8202=CARTESIAN_POINT('Ctrl Pts',(-19.6077011892722,45.5802457159994,-0.227418696898049));
#8203=CARTESIAN_POINT('Ctrl Pts',(-19.6057761999359,45.5768887299911,-0.341250372420534));
#8204=CARTESIAN_POINT('Ctrl Pts',(-19.6029256328858,45.5719176303999,-0.509814850876282));
#8205=CARTESIAN_POINT('Ctrl Pts',(-19.5978644567393,45.5669407339209,-0.678544227785071));
#8206=CARTESIAN_POINT('Ctrl Pts',(-19.590564857562,45.5619581889688,-0.847381420853397));
#8207=CARTESIAN_POINT('Ctrl Pts',(-19.5690251117605,45.5472556348824,-1.34558825827563));
#8208=CARTESIAN_POINT('Ctrl Pts',(-19.5279930608037,45.5325039823152,-1.84474151820223));
#8209=CARTESIAN_POINT('Ctrl Pts',(-19.4674823831277,45.5177022504479,-2.3433859181539));
#8210=CARTESIAN_POINT('Ctrl Pts',(-19.4100231814752,45.5036469509729,-2.81688431926391));
#8211=CARTESIAN_POINT('Ctrl Pts',(-19.3350004892224,45.4895464942993,-3.28992350278794));
#8212=CARTESIAN_POINT('Ctrl Pts',(-19.2424390144997,45.4753999717063,-3.76120665257762));
#8213=CARTESIAN_POINT('Ctrl Pts',(-19.1666204960627,45.4638123388682,-4.14724188255222));
#8214=CARTESIAN_POINT('Ctrl Pts',(-19.0790343923672,45.4521938474112,-4.53209840780431));
#8215=CARTESIAN_POINT('Ctrl Pts',(-18.9797011398077,45.440543833533,-4.91503726327236));
#8216=CARTESIAN_POINT('Ctrl Pts',(-18.9581429302341,45.4380154411342,-4.99814615065244));
#8217=CARTESIAN_POINT('Ctrl Pts',(-18.9360314183852,45.4354855676933,-5.08116466473417));
#8218=CARTESIAN_POINT('Ctrl Pts',(-18.913366823327,45.4329542116996,-5.16408517102734));
#8219=CARTESIAN_POINT('Ctrl Pts',(-18.7868154419091,45.4188199817681,-5.62708504339804));
#8220=CARTESIAN_POINT('Ctrl Pts',(-18.6430201802226,45.4046393277887,-6.08703161075946));
#8221=CARTESIAN_POINT('Ctrl Pts',(-18.4820302221939,45.3904113870231,-6.54255733148747));
#8222=CARTESIAN_POINT('Ctrl Pts',(-18.454488276659,45.3879772900493,-6.62048805924008));
#8223=CARTESIAN_POINT('Ctrl Pts',(-18.4264431082299,45.3855418093619,-6.69828927845831));
#8224=CARTESIAN_POINT('Ctrl Pts',(-18.397895000388,45.3831049408963,-6.77595399314143));
#8225=CARTESIAN_POINT('Ctrl Pts',(-18.2319270847193,45.3689379081026,-7.22746730843163));
#8226=CARTESIAN_POINT('Ctrl Pts',(-18.0489596534456,45.3547239874995,-7.67437112513852));
#8227=CARTESIAN_POINT('Ctrl Pts',(-17.8490555674997,45.340462656734,-8.11526127885078));
#8228=CARTESIAN_POINT('Ctrl Pts',(-17.7147895978748,45.3308840060811,-8.41138601140004));
#8229=CARTESIAN_POINT('Ctrl Pts',(-17.5728942012054,45.3212731198475,-8.70480158643198));
#8230=CARTESIAN_POINT('Ctrl Pts',(-17.4233666356543,45.3116552471845,-8.99505855720262));
#8231=CARTESIAN_POINT('Ctrl Pts',(-17.3512702097107,45.3070178798762,-9.13500927545767));
#8232=CARTESIAN_POINT('Ctrl Pts',(-17.2773994523208,45.3023788797625,-9.27422559585768));
#8233=CARTESIAN_POINT('Ctrl Pts',(-17.2017655367794,45.2977297515286,-9.41266113695259));
#8234=CARTESIAN_POINT('Ctrl Pts',(-17.1800522720051,45.2963950625654,-9.45240372513465));
#8235=CARTESIAN_POINT('Ctrl Pts',(-17.1581932815414,45.2950599696214,-9.49208174819354));
#8236=CARTESIAN_POINT('Ctrl Pts',(-17.1361886113619,45.2937244776251,-9.53169403863024));
#8237=CARTESIAN_POINT('Ctrl Pts',(-17.0371833945344,45.2877157225025,-9.70992090464267));
#8238=CARTESIAN_POINT('Ctrl Pts',(-16.9352288278664,45.2816989021736,-9.88681760411833));
#8239=CARTESIAN_POINT('Ctrl Pts',(-16.8303311596276,45.2756743384434,-10.0622739679778));
#8240=CARTESIAN_POINT('Ctrl Pts',(-16.5809285986472,45.261350458339,-10.4794354475563));
#8241=CARTESIAN_POINT('Ctrl Pts',(-16.3148857407074,45.2469828067955,-10.8884581853435));
#8242=CARTESIAN_POINT('Ctrl Pts',(-16.032880189767,45.2325707941579,-11.2881822155148));
#8243=CARTESIAN_POINT('Ctrl Pts',(-15.7518525420245,45.2182087576758,-11.6865201332281));
#8244=CARTESIAN_POINT('Ctrl Pts',(-15.4549727039115,45.203802666349,-12.0756237471945));
#8245=CARTESIAN_POINT('Ctrl Pts',(-15.1429461366935,45.1893518608254,-12.4543076413977));
#8246=CARTESIAN_POINT('Ctrl Pts',(-14.8967933774931,45.1779518518967,-12.75304529779));
#8247=CARTESIAN_POINT('Ctrl Pts',(-14.6412144870082,45.1665240728663,-13.0452979851663));
#8248=CARTESIAN_POINT('Ctrl Pts',(-14.3765724408145,45.1550680163251,-13.3304660826236));
#8249=CARTESIAN_POINT('Ctrl Pts',(-14.3069003823849,45.1520519912747,-13.4055420149407));
#8250=CARTESIAN_POINT('Ctrl Pts',(-14.2366001824271,45.1490340113071,-13.480126869197));
#8251=CARTESIAN_POINT('Ctrl Pts',(-14.1656785267224,45.1460140760061,-13.5542096119603));
#8252=CARTESIAN_POINT('Ctrl Pts',(-13.8271034590889,45.1315971142385,-13.9078754900669));
#8253=CARTESIAN_POINT('Ctrl Pts',(-13.4743640729489,45.1171353840047,-14.2500996816105));
#8254=CARTESIAN_POINT('Ctrl Pts',(-13.1082171268644,45.102628292211,-14.5796518525101));
#8255=CARTESIAN_POINT('Ctrl Pts',(-12.7431158850603,45.0881626322199,-14.9082628326681));
#8256=CARTESIAN_POINT('Ctrl Pts',(-12.3646835114549,45.0736518901547,-15.2242740781991));
#8257=CARTESIAN_POINT('Ctrl Pts',(-11.973705408673,45.0590954919884,-15.5264278037446));
#8258=CARTESIAN_POINT('Ctrl Pts',(-11.6959012920983,45.0487526433626,-15.7411189800476));
#8259=CARTESIAN_POINT('Ctrl Pts',(-11.4117709193592,45.0383761529246,-15.9488223593319));
#8260=CARTESIAN_POINT('Ctrl Pts',(-11.1215904032678,45.0279914223207,-16.1490528795888));
#8261=CARTESIAN_POINT('Ctrl Pts',(-11.0051372809136,45.023823898188,-16.2294079275039));
#8262=CARTESIAN_POINT('Ctrl Pts',(-10.8877098142984,45.019655033891,-16.3085593899545));
#8263=CARTESIAN_POINT('Ctrl Pts',(-10.7693316990807,45.0154782497604,-16.3864825073651));
#8264=CARTESIAN_POINT('Ctrl Pts',(-10.7063094439088,45.0132546093959,-16.42796729178));
#8265=CARTESIAN_POINT('Ctrl Pts',(-10.6430170588264,45.0110299249713,-16.4691028334331));
#8266=CARTESIAN_POINT('Ctrl Pts',(-10.5794573437533,45.0088042193675,-16.5098845778581));
#8267=CARTESIAN_POINT('Ctrl Pts',(-10.395130526803,45.0023495455392,-16.6281539742975));
#8268=CARTESIAN_POINT('Ctrl Pts',(-10.208554795802,44.9958862948573,-16.7434481777512));
#8269=CARTESIAN_POINT('Ctrl Pts',(-10.0198036290486,44.9894148606516,-16.8556526930689));
#8270=CARTESIAN_POINT('Ctrl Pts',(-9.59338485547222,44.974794866059,-17.1091404602413));
#8271=CARTESIAN_POINT('Ctrl Pts',(-9.15585768563448,44.9601331109779,-17.3468609520093));
#8272=CARTESIAN_POINT('Ctrl Pts',(-8.70845605418094,44.9454289196175,-17.5680977211737));
#8273=CARTESIAN_POINT('Ctrl Pts',(-8.26251455456713,44.930772716589,-17.7886124660358));
#8274=CARTESIAN_POINT('Ctrl Pts',(-7.80676291814086,44.9160743528341,-17.9927509242238));
#8275=CARTESIAN_POINT('Ctrl Pts',(-7.3424715610461,44.9013330749422,-18.1797874705621));
#8276=CARTESIAN_POINT('Ctrl Pts',(-7.0109947101932,44.890808665434,-18.3133206161339));
#8277=CARTESIAN_POINT('Ctrl Pts',(-6.67516540569349,44.8802624441558,-18.4381365050586));
#8278=CARTESIAN_POINT('Ctrl Pts',(-6.33546293869846,44.8696939527049,-18.5539655846161));
#8279=CARTESIAN_POINT('Ctrl Pts',(-6.20088845703685,44.8655072028367,-18.5998517345775));
#8280=CARTESIAN_POINT('Ctrl Pts',(-6.06570618208333,44.8613169655813,-18.6443274904343));
#8281=CARTESIAN_POINT('Ctrl Pts',(-5.92994611283323,44.8571232348419,-18.6873759823874));
#8282=CARTESIAN_POINT('Ctrl Pts',(-5.45376312535922,44.842413583888,-18.8383700089646));
#8283=CARTESIAN_POINT('Ctrl Pts',(-4.97047029775408,44.8276607750196,-18.9718054747938));
#8284=CARTESIAN_POINT('Ctrl Pts',(-4.48140456631242,44.8128641618053,-19.0869411588486));
#8285=CARTESIAN_POINT('Ctrl Pts',(-3.99365667783159,44.7981074197398,-19.2017665967728));
#8286=CARTESIAN_POINT('Ctrl Pts',(-3.5001669097077,44.7833071379887,-19.298390716447));
#8287=CARTESIAN_POINT('Ctrl Pts',(-3.00231050631582,44.768462647334,-19.3760617471419));
#8288=CARTESIAN_POINT('Ctrl Pts',(-2.73298416863405,44.7604321946261,-19.418079594253));
#8289=CARTESIAN_POINT('Ctrl Pts',(-2.46238368712467,44.7523762309594,-19.4545638403278));
#8290=CARTESIAN_POINT('Ctrl Pts',(-2.19072692142772,44.7443208066441,-19.4853657430883));
#8291=CARTESIAN_POINT('Ctrl Pts',(-1.96220930467375,44.7375445853276,-19.5112762975052));
#8292=CARTESIAN_POINT('Ctrl Pts',(-1.73294395192567,44.7307687562411,-19.5331658469396));
#8293=CARTESIAN_POINT('Ctrl Pts',(-1.50307141722202,44.7239734526712,-19.5509825897363));
#8294=CARTESIAN_POINT('Ctrl Pts',(-1.26862677889302,44.7170429923192,-19.5691537028122));
#8295=CARTESIAN_POINT('Ctrl Pts',(-1.03354776927784,44.7101033721509,-19.5830766049628));
#8296=CARTESIAN_POINT('Ctrl Pts',(-0.797980365347914,44.7031550569318,-19.5926726534542));
#8297=CARTESIAN_POINT('Ctrl Pts',(-0.292858483389901,44.6882559410041,-19.6132492442408));
#8298=CARTESIAN_POINT('Ctrl Pts',(0.214512039299181,44.6733168780001,-19.6139301803081));
#8299=CARTESIAN_POINT('Ctrl Pts',(0.722622140574402,44.6583371009433,-19.5946959470498));
#8300=CARTESIAN_POINT('Ctrl Pts',(1.22916449369846,44.643403543235,-19.5755210600504));
#8301=CARTESIAN_POINT('Ctrl Pts',(1.7364418985707,44.6284295212384,-19.5365537180734));
#8302=CARTESIAN_POINT('Ctrl Pts',(2.24290894032688,44.6134141821491,-19.4777836040209));
#8303=CARTESIAN_POINT('Ctrl Pts',(2.56913907844646,44.6037423659376,-19.4399280658636));
#8304=CARTESIAN_POINT('Ctrl Pts',(2.89503269949925,44.5940534665403,-19.3938562913135));
#8305=CARTESIAN_POINT('Ctrl Pts',(3.220163885759,44.5843470891494,-19.3395679748404));
#8306=CARTESIAN_POINT('Ctrl Pts',(3.39825238009219,44.5790304840127,-19.3098319022976));
#8307=CARTESIAN_POINT('Ctrl Pts',(3.57611208151879,44.5737086445463,-19.2776306870759));
#8308=CARTESIAN_POINT('Ctrl Pts',(3.75367265762118,44.568381548744,-19.2429642602529));
#8309=CARTESIAN_POINT('Ctrl Pts',(4.25316937093616,44.5533958638404,-19.1454439286536));
#8310=CARTESIAN_POINT('Ctrl Pts',(4.7503000809263,44.5383684386028,-19.028415046913));
#8311=CARTESIAN_POINT('Ctrl Pts',(5.24345320506877,44.5232985742211,-18.8918848577113));
#8312=CARTESIAN_POINT('Ctrl Pts',(5.7353472649404,44.5082671845583,-18.7557032423597));
#8313=CARTESIAN_POINT('Ctrl Pts',(6.22328404662288,44.4931936111595,-18.600119713805));
#8314=CARTESIAN_POINT('Ctrl Pts',(6.70561319509093,44.4780770679307,-18.4251504956127));
#8315=CARTESIAN_POINT('Ctrl Pts',(6.89058241724603,44.4722799991622,-18.3580512537508));
#8316=CARTESIAN_POINT('Ctrl Pts',(7.07472842564284,44.4664680366214,-18.2881102941763));
#8317=CARTESIAN_POINT('Ctrl Pts',(7.25795234937275,44.4606562499078,-18.2153128733123));
#8318=CARTESIAN_POINT('Ctrl Pts',(7.48465069197649,44.4534654726952,-18.1252424593634));
#8319=CARTESIAN_POINT('Ctrl Pts',(7.70993801841637,44.4462749985339,-18.0307988950652));
#8320=CARTESIAN_POINT('Ctrl Pts',(7.93363544221299,44.43907119993,-17.931999247627));
#8321=CARTESIAN_POINT('Ctrl Pts',(7.99886782849569,44.4369705008461,-17.903188291037));
#8322=CARTESIAN_POINT('Ctrl Pts',(8.06396495060334,44.4348686647081,-17.8740069418799));
#8323=CARTESIAN_POINT('Ctrl Pts',(8.12892221404446,44.4327653457721,-17.8444557091656));
#8324=CARTESIAN_POINT('Ctrl Pts',(8.29214982201719,44.427480028926,-17.7701980084393));
#8325=CARTESIAN_POINT('Ctrl Pts',(8.45449402062806,44.4221898313806,-17.6935994998508));
#8326=CARTESIAN_POINT('Ctrl Pts',(8.6158817217799,44.4168949626859,-17.6146612426743));
#8327=CARTESIAN_POINT('Ctrl Pts',(9.07806119837408,44.4017316037402,-17.3885991442325));
#8328=CARTESIAN_POINT('Ctrl Pts',(9.53239874402127,44.3865299475158,-17.1433456991236));
#8329=CARTESIAN_POINT('Ctrl Pts',(9.97749697568056,44.3712891308785,-16.8796603669355));
#8330=CARTESIAN_POINT('Ctrl Pts',(10.4212917626237,44.356092946101,-16.6167472221626));
#8331=CARTESIAN_POINT('Ctrl Pts',(10.8559013038169,44.3408578287359,-16.3355099815383));
#8332=CARTESIAN_POINT('Ctrl Pts',(11.279900680481,44.3255828213252,-16.0367333714158));
#8333=CARTESIAN_POINT('Ctrl Pts',(11.5252611256435,44.3167434625326,-15.8638369802924));
#8334=CARTESIAN_POINT('Ctrl Pts',(11.7670683551342,44.3078907972132,-15.6850672055284));
#8335=CARTESIAN_POINT('Ctrl Pts',(12.0050387981647,44.2990244998679,-15.5005822206798));
#8336=CARTESIAN_POINT('Ctrl Pts',(12.1771049139976,44.292613664444,-15.3671891220742));
#8337=CARTESIAN_POINT('Ctrl Pts',(12.3471651038392,44.2861957122832,-15.2308080720156));
#8338=CARTESIAN_POINT('Ctrl Pts',(12.5151118153391,44.2797705894755,-15.0914989948594));
#8339=CARTESIAN_POINT('Ctrl Pts',(12.9136575778593,44.2645234587291,-14.7609117396203));
#8340=CARTESIAN_POINT('Ctrl Pts',(13.3003022680913,44.2492358437158,-14.4138354310213));
#8341=CARTESIAN_POINT('Ctrl Pts',(13.6735707682056,44.2339069934155,-14.0511015345763));
#8342=CARTESIAN_POINT('Ctrl Pts',(14.045933044307,44.2186153586108,-13.6892482861559));
#8343=CARTESIAN_POINT('Ctrl Pts',(14.404983982847,44.203282739693,-13.31181331487));
#8344=CARTESIAN_POINT('Ctrl Pts',(14.7492186246798,44.1879082061066,-12.9196545251331));
#8345=CARTESIAN_POINT('Ctrl Pts',(14.830569127825,44.1842748528908,-12.8269784519522));
#8346=CARTESIAN_POINT('Ctrl Pts',(14.9110940986342,44.1806359047029,-12.7334831723519));
#8347=CARTESIAN_POINT('Ctrl Pts',(14.9907700689906,44.176996110291,-12.639176207381));
#8348=CARTESIAN_POINT('Ctrl Pts',(15.1568527950929,44.1694090426258,-12.4425955098039));
#8349=CARTESIAN_POINT('Ctrl Pts',(15.3192472335902,44.1618183554925,-12.2424871077839));
#8350=CARTESIAN_POINT('Ctrl Pts',(15.4777740417963,44.1542176015891,-12.0389612385554));
#8351=CARTESIAN_POINT('Ctrl Pts',(15.5639133579498,44.150087550963,-11.9283706110567));
#8352=CARTESIAN_POINT('Ctrl Pts',(15.6489105742962,44.1459545129092,-11.8167711638345));
#8353=CARTESIAN_POINT('Ctrl Pts',(15.7327358422264,44.1418173891068,-11.7041821321563));
#8354=CARTESIAN_POINT('Ctrl Pts',(15.8082186942901,44.1380919980445,-11.6027981290747));
#8355=CARTESIAN_POINT('Ctrl Pts',(15.8827508954222,44.1343643801231,-11.5006101996829));
#8356=CARTESIAN_POINT('Ctrl Pts',(15.9563103671787,44.1306346077556,-11.3976310339521));
#8357=CARTESIAN_POINT('Ctrl Pts',(16.2604556511311,44.115213171893,-10.971844566833));
#8358=CARTESIAN_POINT('Ctrl Pts',(16.5479727895112,44.0997549178261,-10.5325278697961));
#8359=CARTESIAN_POINT('Ctrl Pts',(16.8179673373647,44.084258880026,-10.0810946258294));
#8360=CARTESIAN_POINT('Ctrl Pts',(17.086783445052,44.068830477493,-9.6316317441208));
#8361=CARTESIAN_POINT('Ctrl Pts',(17.338229616031,44.0533646190052,-9.17015784674146));
#8362=CARTESIAN_POINT('Ctrl Pts',(17.5714035008496,44.0378602408775,-8.69811497796958));
#8363=CARTESIAN_POINT('Ctrl Pts',(17.692245793601,44.0298251017705,-8.45347890912451));
#8364=CARTESIAN_POINT('Ctrl Pts',(17.8081804008577,44.0217796578051,-8.20600423320236));
#8365=CARTESIAN_POINT('Ctrl Pts',(17.9190790779941,44.013723651004,-7.95589817451287));
#8366=CARTESIAN_POINT('Ctrl Pts',(18.0216623368806,44.0062717006958,-7.72454559907993));
#8367=CARTESIAN_POINT('Ctrl Pts',(18.1199365826627,43.9988107222797,-7.49094147364373));
#8368=CARTESIAN_POINT('Ctrl Pts',(18.2138000712344,43.991340609537,-7.2552499725988));
#8369=CARTESIAN_POINT('Ctrl Pts',(18.4083767747106,43.9758552495297,-6.76666728716368));
#8370=CARTESIAN_POINT('Ctrl Pts',(18.5839997245779,43.9603305777326,-6.26911443830658));
#8371=CARTESIAN_POINT('Ctrl Pts',(18.7397430919327,43.9447657912912,-5.76410030383298));
#8372=CARTESIAN_POINT('Ctrl Pts',(18.8949354263537,43.9292560743535,-5.26087295119717));
#8373=CARTESIAN_POINT('Ctrl Pts',(19.0303885294086,43.9137065912207,-4.75023697152288));
#8374=CARTESIAN_POINT('Ctrl Pts',(19.1451664788057,43.8981162415204,-4.23373298974724));
#8375=CARTESIAN_POINT('Ctrl Pts',(19.1568963571773,43.8965229659242,-4.18094820907708));
#8376=CARTESIAN_POINT('Ctrl Pts',(19.1684106454467,43.8949288794219,-4.12810250613313));
#8377=CARTESIAN_POINT('Ctrl Pts',(19.1797078788402,43.8933344370309,-4.07519733290283));
#8378=CARTESIAN_POINT('Ctrl Pts',(19.2365682035054,43.8853094180859,-3.80891927865886));
#8379=CARTESIAN_POINT('Ctrl Pts',(19.2879303573169,43.877275463805,-3.54113312379681));
#8380=CARTESIAN_POINT('Ctrl Pts',(19.3336656442595,43.8692320874572,-3.27204920563815));
#8381=CARTESIAN_POINT('Ctrl Pts',(19.3671646951676,43.8633406742452,-3.07495727781784));
#8382=CARTESIAN_POINT('Ctrl Pts',(19.3976448687724,43.8574441742581,-2.87716950364356));
#8383=CARTESIAN_POINT('Ctrl Pts',(19.4250546285785,43.8515422093705,-2.6787752721524));
#8384=CARTESIAN_POINT('Ctrl Pts',(19.4361420954878,43.849154817403,-2.59852321988259));
#8385=CARTESIAN_POINT('Ctrl Pts',(19.4467270860488,43.846766641037,-2.51817154334078));
#8386=CARTESIAN_POINT('Ctrl Pts',(19.4568061399381,43.8443777081289,-2.43772594470729));
#8387=CARTESIAN_POINT('Ctrl Pts',(19.5225422008759,43.8287969759539,-1.9130559873811));
#8388=CARTESIAN_POINT('Ctrl Pts',(19.5667567647121,43.8131840772086,-1.38438701901104));
#8389=CARTESIAN_POINT('Ctrl Pts',(19.5893484827789,43.7975404641395,-0.853439628487917));
#8390=CARTESIAN_POINT('Ctrl Pts',(19.601429416733,43.7891750332443,-0.56951521251137));
#8391=CARTESIAN_POINT('Ctrl Pts',(19.6073271922156,43.7808008168708,-0.284940121921001));
#8392=CARTESIAN_POINT('Ctrl Pts',(19.6070267956607,43.7724180243923,1.65173025974265E-5));
#8393=CARTESIAN_POINT('Origin',(19.0462218534743,42.9919396438238,6.1231196178512E-5));
#8394=CARTESIAN_POINT('Ctrl Pts',(19.8820073423999,53.8215414151839,-2.16928191602078));
#8395=CARTESIAN_POINT('Ctrl Pts',(20.2403878262825,53.7261222841156,1.11536419627381));
#8396=CARTESIAN_POINT('Ctrl Pts',(19.2977258815455,53.5352840219789,7.86244683995842));
#8397=CARTESIAN_POINT('Ctrl Pts',(13.2349771450902,53.2490266287742,16.0945758572507));
#8398=CARTESIAN_POINT('Ctrl Pts',(3.98895985907145,52.9627692355692,20.4519269389639));
#8399=CARTESIAN_POINT('Ctrl Pts',(-6.21786348579198,52.6765118423645,19.8882367947288));
#8400=CARTESIAN_POINT('Ctrl Pts',(-14.9279158254375,52.3902544491595,14.537999999417));
#8401=CARTESIAN_POINT('Ctrl Pts',(-20.0457362029258,52.1039970559546,5.68934654221302));
#8402=CARTESIAN_POINT('Ctrl Pts',(-20.3393868305123,51.8177396627499,-4.52856154226391));
#8403=CARTESIAN_POINT('Ctrl Pts',(-15.7383604637724,51.5314822695449,-13.6566096591221));
#8404=CARTESIAN_POINT('Ctrl Pts',(-7.34982640854112,51.2452248763401,-19.4981807771349));
#8405=CARTESIAN_POINT('Ctrl Pts',(2.80745052173364,50.9589674831352,-20.6474474969632));
#8406=CARTESIAN_POINT('Ctrl Pts',(12.2891133784505,50.6727100899304,-16.8278540609788));
#8407=CARTESIAN_POINT('Ctrl Pts',(18.8133631063398,50.3864526967254,-8.95858708319708));
#8408=CARTESIAN_POINT('Ctrl Pts',(20.8101257732009,50.1001953035206,1.06658752642506));
#8409=CARTESIAN_POINT('Ctrl Pts',(17.7988722511601,49.8139379103158,10.8350856295937));
#8410=CARTESIAN_POINT('Ctrl Pts',(10.5042704661221,49.527680517111,17.9960894918573));
#8411=CARTESIAN_POINT('Ctrl Pts',(0.681786216656605,49.2414231239061,20.8262839727867));
#8412=CARTESIAN_POINT('Ctrl Pts',(-9.30477169559122,48.9551657307011,18.6445745095377));
#8413=CARTESIAN_POINT('Ctrl Pts',(-17.052110169511,48.6689083374963,11.9759957728794));
#8414=CARTESIAN_POINT('Ctrl Pts',(-20.6958103175626,48.3826509442914,2.42535992698386));
#8415=CARTESIAN_POINT('Ctrl Pts',(-19.3590054866484,48.0963935510866,-7.70894559796713));
#8416=CARTESIAN_POINT('Ctrl Pts',(-13.3634015005165,47.8101361578817,-15.9880716774196));
#8417=CARTESIAN_POINT('Ctrl Pts',(-4.15185734097644,47.5238787646768,-20.4196233127032));
#8418=CARTESIAN_POINT('Ctrl Pts',(6.05884297310402,47.237621371472,-19.9371351367643));
#8419=CARTESIAN_POINT('Ctrl Pts',(14.8114656747164,46.9513639782671,-14.6567192845206));
#8420=CARTESIAN_POINT('Ctrl Pts',(19.9996674813859,46.6651065850623,-5.84912269156528));
#8421=CARTESIAN_POINT('Ctrl Pts',(20.3748930276227,46.3788491918574,4.3660817372599));
#8422=CARTESIAN_POINT('Ctrl Pts',(15.8468432301391,46.0925917986526,13.530576309376));
#8423=CARTESIAN_POINT('Ctrl Pts',(7.50520601486156,45.8063344054476,19.4388996164643));
#8424=CARTESIAN_POINT('Ctrl Pts',(-2.6425801481716,45.5200770122429,20.6691970280586));
#8425=CARTESIAN_POINT('Ctrl Pts',(-12.1544219621092,45.233819619038,16.9253940099321));
#8426=CARTESIAN_POINT('Ctrl Pts',(-18.7412679272501,44.9475622258331,9.10844729376746));
#8427=CARTESIAN_POINT('Ctrl Pts',(-20.8179750261319,44.6613048326283,-0.900472895607678));
#8428=CARTESIAN_POINT('Ctrl Pts',(-17.8847778513677,44.3750474394233,-10.6926917486468));
#8429=CARTESIAN_POINT('Ctrl Pts',(-10.6475585573411,44.0887900462186,-17.911684242202));
#8430=CARTESIAN_POINT('Ctrl Pts',(-0.847974333327336,43.8025326530136,-20.8201795178231));
#8431=CARTESIAN_POINT('Ctrl Pts',(9.15567730027551,43.5162752598088,-18.7182400026705));
#8432=CARTESIAN_POINT('Ctrl Pts',(16.9559894266891,43.230017866604,-12.1117033561083));
#8433=CARTESIAN_POINT('Ctrl Pts',(20.6757949819303,42.943760473399,-2.59045121350429));
#8434=CARTESIAN_POINT('Ctrl Pts',(19.4199122912715,42.6575030801943,7.55420030338623));
#8435=CARTESIAN_POINT('Ctrl Pts',(13.4905730583838,42.3712456869893,15.8809122590855));
#8436=CARTESIAN_POINT('Ctrl Pts',(4.31468945534145,42.0849882937845,20.3858379893573));
#8437=CARTESIAN_POINT('Ctrl Pts',(-5.89953630704285,41.7987309005796,19.9848544399564));
#8438=CARTESIAN_POINT('Ctrl Pts',(-14.6940220553254,41.5124735073748,14.7744594304487));
#8439=CARTESIAN_POINT('Ctrl Pts',(-19.9523500457284,41.2262161141699,6.00854918238023));
#8440=CARTESIAN_POINT('Ctrl Pts',(-20.4090888499658,40.9399587209651,-4.20333533501163));
#8441=CARTESIAN_POINT('Ctrl Pts',(-15.954322989495,40.6537013277602,-13.4036753754793));
#8442=CARTESIAN_POINT('Ctrl Pts',(-7.66010440473994,40.3674439345552,-19.3783832177207));
#8443=CARTESIAN_POINT('Ctrl Pts',(2.47753986122161,40.0811865413505,-20.6896286061504));
#8444=CARTESIAN_POINT('Ctrl Pts',(12.0189571875641,39.7949291481456,-17.0218566480808));
#8445=CARTESIAN_POINT('Ctrl Pts',(18.6679786443245,39.5086717549408,-9.25772698665791));
#8446=CARTESIAN_POINT('Ctrl Pts',(20.8244985069935,39.2224143617359,0.734300726164953));
#8447=CARTESIAN_POINT('Ctrl Pts',(17.969544202006,38.936156968531,10.5496169028379));
#8448=CARTESIAN_POINT('Ctrl Pts',(10.7901685169046,38.6498995753262,17.8261380843201));
#8449=CARTESIAN_POINT('Ctrl Pts',(1.01410841378973,38.3636421821212,20.8127489714499));
#8450=CARTESIAN_POINT('Ctrl Pts',(-9.00599973301119,38.0773847889164,18.7907132497942));
#8451=CARTESIAN_POINT('Ctrl Pts',(-16.8587887001566,37.7911273957116,12.246639505677));
#8452=CARTESIAN_POINT('Ctrl Pts',(-20.6544627249673,37.5048700025067,2.75537750177122));
#8453=CARTESIAN_POINT('Ctrl Pts',(-19.4795821706184,37.2186126093019,-7.39897385254463));
#8454=CARTESIAN_POINT('Ctrl Pts',(-13.6168853515088,36.932355216097,-15.7727413264207));
#8455=CARTESIAN_POINT('Ctrl Pts',(-4.47724674976683,36.6460978228921,-20.3507542171341));
#8456=CARTESIAN_POINT('Ctrl Pts',(5.73985387433483,36.3598404296873,-20.0313008308803));
#8457=CARTESIAN_POINT('Ctrl Pts',(14.5756425257377,36.0735830364823,-14.8912585414087));
#8458=CARTESIAN_POINT('Ctrl Pts',(19.9037617570854,35.7873256432776,-6.16759295559959));
#8459=CARTESIAN_POINT('Ctrl Pts',(20.4419847686216,35.5010682500726,4.04032118523075));
#8460=CARTESIAN_POINT('Ctrl Pts',(16.0607865046151,35.2148108568679,13.2759207544168));
#8461=CARTESIAN_POINT('Ctrl Pts',(7.81451500172677,34.9285534636629,19.3166324524109));
#8462=CARTESIAN_POINT('Ctrl Pts',(-2.31234198497004,34.6422960704581,20.7087425545953));
#8463=CARTESIAN_POINT('Ctrl Pts',(-11.8827264538383,34.3560386772532,17.1172347627024));
#8464=CARTESIAN_POINT('Ctrl Pts',(-18.5935011789866,34.0697812840484,9.40641769394881));
#8465=CARTESIAN_POINT('Ctrl Pts',(-20.8296939039399,33.7835238908435,-0.568083127722609));
#8466=CARTESIAN_POINT('Ctrl Pts',(-18.0531693796572,33.4972664976385,-10.4058674411568));
#8467=CARTESIAN_POINT('Ctrl Pts',(-10.9320844903078,33.2110091044338,-17.7394618341716));
#8468=CARTESIAN_POINT('Ctrl Pts',(-1.18019128631679,32.9247517112289,-20.8039821863747));
#8469=CARTESIAN_POINT('Ctrl Pts',(8.85577519757025,32.6384943180241,-18.86201075296));
#8470=CARTESIAN_POINT('Ctrl Pts',(16.7604610802086,32.3522369248192,-12.3807535817981));
#8471=CARTESIAN_POINT('Ctrl Pts',(20.6319206748184,32.0659795316143,-2.92021204695035));
#8472=CARTESIAN_POINT('Ctrl Pts',(19.5378004204722,31.7797221384095,7.24344331128495));
#8473=CARTESIAN_POINT('Ctrl Pts',(13.7427535997087,31.4934647452046,15.6632281332281));
#8474=CARTESIAN_POINT('Ctrl Pts',(4.63863664235778,31.2072073519997,20.3151013930676));
#8475=CARTESIAN_POINT('Ctrl Pts',(-2.17208338018191,31.0163690898632,20.1543888629301));
#8476=CARTESIAN_POINT('Ctrl Pts',(-5.35555774977915,30.9209499587949,19.2696134155099));
#8477=CARTESIAN_POINT('Ctrl Pts',(19.8820125209474,54.1584591195127,-2.16928248104069));
#8478=CARTESIAN_POINT('Ctrl Pts',(20.2404210659291,54.0630399884444,1.11562081819324));
#8479=CARTESIAN_POINT('Ctrl Pts',(19.2977485986653,53.8722017263078,7.86230244173806));
#8480=CARTESIAN_POINT('Ctrl Pts',(13.2349975740435,53.5859443331029,16.0946711057983));
#8481=CARTESIAN_POINT('Ctrl Pts',(3.98896444178108,53.2996869398981,20.4519193292076));
#8482=CARTESIAN_POINT('Ctrl Pts',(-6.21787166589387,53.0134295466932,19.8882826403696));
#8483=CARTESIAN_POINT('Ctrl Pts',(-14.9279368910377,52.7271721534883,14.5380111847529));
#8484=CARTESIAN_POINT('Ctrl Pts',(-20.045764035388,52.4409147602835,5.68935904041272));
#8485=CARTESIAN_POINT('Ctrl Pts',(-20.3394152585729,52.1546573670786,-4.52857014928654));
#8486=CARTESIAN_POINT('Ctrl Pts',(-15.7383823816942,51.8683999738738,-13.6566275545313));
#8487=CARTESIAN_POINT('Ctrl Pts',(-7.3498366744894,51.5821425806689,-19.4982085474742));
#8488=CARTESIAN_POINT('Ctrl Pts',(2.8074544449533,51.295885187464,-20.6474760024309));
#8489=CARTESIAN_POINT('Ctrl Pts',(12.2891305132323,51.0096277942592,-16.8278776751862));
#8490=CARTESIAN_POINT('Ctrl Pts',(18.8133893459564,50.7233704010543,-8.95859950397341));
#8491=CARTESIAN_POINT('Ctrl Pts',(20.8101547945763,50.4371130078494,1.06658897720696));
#8492=CARTESIAN_POINT('Ctrl Pts',(17.7988970744556,50.1508556146446,10.8351007589331));
#8493=CARTESIAN_POINT('Ctrl Pts',(10.5042851154146,49.8645982214397,17.9961145804425));
#8494=CARTESIAN_POINT('Ctrl Pts',(0.681787167620485,49.5783408282348,20.82631302234));
#8495=CARTESIAN_POINT('Ctrl Pts',(-9.30478467234425,49.29208343503,18.6446005094393));
#8496=CARTESIAN_POINT('Ctrl Pts',(-17.0521339508197,49.0058260418251,11.9760124761029));
#8497=CARTESIAN_POINT('Ctrl Pts',(-20.695839180523,48.7195686486203,2.42536330886916));
#8498=CARTESIAN_POINT('Ctrl Pts',(-19.3590324852402,48.4333112554154,-7.70895634877872));
#8499=CARTESIAN_POINT('Ctrl Pts',(-13.3634201374867,48.1470538622105,-15.9880939749709));
#8500=CARTESIAN_POINT('Ctrl Pts',(-4.15186313126849,47.8607964690057,-20.4196517903953));
#8501=CARTESIAN_POINT('Ctrl Pts',(6.05885142293151,47.5745390758008,-19.9371629416768));
#8502=CARTESIAN_POINT('Ctrl Pts',(14.8114863311931,47.2882816825959,-14.6567397251643));
#8503=CARTESIAN_POINT('Ctrl Pts',(19.9996953734702,47.0020242893911,-5.84913084892155));
#8504=CARTESIAN_POINT('Ctrl Pts',(20.3749214430073,46.7157668961863,4.36608782632191));
#8505=CARTESIAN_POINT('Ctrl Pts',(15.8468653305811,46.4295095029813,13.5305951794863));
#8506=CARTESIAN_POINT('Ctrl Pts',(7.50521648182772,46.1432521097765,19.4389267264878));
#8507=CARTESIAN_POINT('Ctrl Pts',(-2.64258383358634,45.8569947165716,20.6692258538869));
#8508=CARTESIAN_POINT('Ctrl Pts',(-12.1544389129994,45.5707373233668,16.925417614551));
#8509=CARTESIAN_POINT('Ctrl Pts',(-18.7412940643361,45.2844799301619,9.10845999665765));
#8510=CARTESIAN_POINT('Ctrl Pts',(-20.8180040594506,44.9982225369571,-0.90047415143178));
#8511=CARTESIAN_POINT('Ctrl Pts',(-17.8848027939693,44.7119651437522,-10.692706660968));
#8512=CARTESIAN_POINT('Ctrl Pts',(-10.6475734067182,44.4257077505473,-17.9117092223279));
#8513=CARTESIAN_POINT('Ctrl Pts',(-0.847975515935582,44.1394503573425,-20.8202085542163));
#8514=CARTESIAN_POINT('Ctrl Pts',(9.1556900690341,43.8531929641376,-18.7182661076412));
#8515=CARTESIAN_POINT('Ctrl Pts',(16.9560130739769,43.5669355709327,-12.1117202474218));
#8516=CARTESIAN_POINT('Ctrl Pts',(20.6758238169608,43.2806781777279,-2.59045482621857));
#8517=CARTESIAN_POINT('Ctrl Pts',(19.4199393748136,42.994420784523,7.55421083868108));
#8518=CARTESIAN_POINT('Ctrl Pts',(13.4905918727067,42.7081633913181,15.8809344070411));
#8519=CARTESIAN_POINT('Ctrl Pts',(4.31469547272567,42.4219059981133,20.3858664200059));
#8520=CARTESIAN_POINT('Ctrl Pts',(-5.89954453469792,42.1356486049084,19.9848823113821));
#8521=CARTESIAN_POINT('Ctrl Pts',(-14.6940425480113,41.8493912117035,14.7744800353148));
#8522=CARTESIAN_POINT('Ctrl Pts',(-19.9523778718227,41.5631338184987,6.00855756206767));
#8523=CARTESIAN_POINT('Ctrl Pts',(-20.4091173130408,41.2768764252938,-4.20334119709833));
#8524=CARTESIAN_POINT('Ctrl Pts',(-15.9543452398312,40.9906190320889,-13.4036940686125));
#8525=CARTESIAN_POINT('Ctrl Pts',(-7.66011508773157,40.7043616388841,-19.3784102433452));
#8526=CARTESIAN_POINT('Ctrl Pts',(2.4775433164667,40.4181042456793,-20.6896574604736));
#8527=CARTESIAN_POINT('Ctrl Pts',(12.0189739495311,40.1318468524744,-17.0218803872289));
#8528=CARTESIAN_POINT('Ctrl Pts',(18.6680046791996,39.8455894592695,-9.25773989773776));
#8529=CARTESIAN_POINT('Ctrl Pts',(20.8245275494094,39.5593320660646,0.734301750240753));
#8530=CARTESIAN_POINT('Ctrl Pts',(17.9695692628262,39.2730746728598,10.549631615623));
#8531=CARTESIAN_POINT('Ctrl Pts',(10.7901835651672,38.9868172796549,17.8261629451406));
#8532=CARTESIAN_POINT('Ctrl Pts',(1.01410982809778,38.7005598864501,20.812777997481));
#8533=CARTESIAN_POINT('Ctrl Pts',(-9.00601229303459,38.4143024932452,18.7907394558362));
#8534=CARTESIAN_POINT('Ctrl Pts',(-16.8588122118671,38.1280451000404,12.2466565851797));
#8535=CARTESIAN_POINT('Ctrl Pts',(-20.6544915302839,37.8417877068354,2.75538134448918));
#8536=CARTESIAN_POINT('Ctrl Pts',(-19.4796093373046,37.5555303136307,-7.39898417134239));
#8537=CARTESIAN_POINT('Ctrl Pts',(-13.6169043421361,37.2692729204257,-15.772763323546));
#8538=CARTESIAN_POINT('Ctrl Pts',(-4.47725299356778,36.9830155272209,-20.3507825987982));
#8539=CARTESIAN_POINT('Ctrl Pts',(5.73986187871457,36.6967581340159,-20.0313287671926));
#8540=CARTESIAN_POINT('Ctrl Pts',(14.5756628544792,36.4105007408111,-14.8912793089453));
#8541=CARTESIAN_POINT('Ctrl Pts',(19.9037895131251,36.1242433476063,-6.16760155753355));
#8542=CARTESIAN_POINT('Ctrl Pts',(20.4420132821389,35.8379859544015,4.04032682084924));
#8543=CARTESIAN_POINT('Ctrl Pts',(16.0608088943361,35.5517285611966,13.2759392676356));
#8544=CARTESIAN_POINT('Ctrl Pts',(7.81452591817215,35.2654711679917,19.3166593953902));
#8545=CARTESIAN_POINT('Ctrl Pts',(-2.31234524589167,34.9792137747868,20.7087714286562));
#8546=CARTESIAN_POINT('Ctrl Pts',(-11.8827429539826,34.692956381582,17.117258648648));
#8547=CARTESIAN_POINT('Ctrl Pts',(-18.5935272530585,34.4066989883771,9.40643078495011));
#8548=CARTESIAN_POINT('Ctrl Pts',(-20.8297226686628,34.1204415951723,-0.568083865322109));
#8549=CARTESIAN_POINT('Ctrl Pts',(-18.0531951246075,33.8341842019674,-10.4058820623392));
#8550=CARTESIAN_POINT('Ctrl Pts',(-10.9320986062083,33.5479268087625,-17.7394863572694));
#8551=CARTESIAN_POINT('Ctrl Pts',(-1.18019518340137,33.2616694155577,-20.8040116320568));
#8552=CARTESIAN_POINT('Ctrl Pts',(8.85579203167432,32.9754120223528,-18.8620361982718));
#8553=CARTESIAN_POINT('Ctrl Pts',(16.7604755245572,32.6891546291479,-12.380772561578));
#8554=CARTESIAN_POINT('Ctrl Pts',(20.6319672398479,32.4028972359431,-2.92021270639587));
#8555=CARTESIAN_POINT('Ctrl Pts',(19.537792169853,32.1166398427382,7.24344660322987));
#8556=CARTESIAN_POINT('Ctrl Pts',(13.742844291599,31.8303824495334,15.6632636945696));
#8557=CARTESIAN_POINT('Ctrl Pts',(4.63849047106056,31.5441250563285,20.3151004627722));
#8558=CARTESIAN_POINT('Ctrl Pts',(-2.17183550989392,31.3532867941919,20.154463159659));
#8559=CARTESIAN_POINT('Ctrl Pts',(-5.35555914470926,31.2578676631236,19.2696184345509));
#8560=CARTESIAN_POINT('Ctrl Pts',(19.7370425284484,54.4928914851679,-2.15346512529393));
#8561=CARTESIAN_POINT('Ctrl Pts',(20.0928363932063,54.3974723540996,1.10747398052488));
#8562=CARTESIAN_POINT('Ctrl Pts',(19.1570379283824,54.206634091963,7.80498135659556));
#8563=CARTESIAN_POINT('Ctrl Pts',(13.1384935777344,53.9203766987581,15.9773122107482));
#8564=CARTESIAN_POINT('Ctrl Pts',(3.95987867807062,53.6341193055533,20.3027944720087));
#8565=CARTESIAN_POINT('Ctrl Pts',(-6.17253364729839,53.3478619123484,19.7432649823613));
#8566=CARTESIAN_POINT('Ctrl Pts',(-14.8190887929382,53.0616045191435,14.4320067039396));
#8567=CARTESIAN_POINT('Ctrl Pts',(-19.899598963762,52.7753471259387,5.64787446623572));
#8568=CARTESIAN_POINT('Ctrl Pts',(-20.1911089997964,52.4890897327338,-4.49554965653307));
#8569=CARTESIAN_POINT('Ctrl Pts',(-15.6236248774455,52.202832339529,-13.5570493634454));
#8570=CARTESIAN_POINT('Ctrl Pts',(-7.29624483031204,51.916574946324,-19.3560359810473));
#8571=CARTESIAN_POINT('Ctrl Pts',(2.78698369594556,51.6303175531192,-20.4969235142556));
#8572=CARTESIAN_POINT('Ctrl Pts',(12.1995234666962,51.3440601599143,-16.7051760320406));
#8573=CARTESIAN_POINT('Ctrl Pts',(18.6762102137518,51.0578027667095,-8.89327725839501));
#8574=CARTESIAN_POINT('Ctrl Pts',(20.6584161088777,50.7715453735046,1.05881187152674));
#8575=CARTESIAN_POINT('Ctrl Pts',(17.6691151830202,50.4852879802998,10.7560958700374));
#8576=CARTESIAN_POINT('Ctrl Pts',(10.4276923926022,50.1990305870948,17.8648946643626));
#8577=CARTESIAN_POINT('Ctrl Pts',(0.676815869236589,49.9127731938901,20.6744565175338));
#8578=CARTESIAN_POINT('Ctrl Pts',(-9.236938190118,49.6265158006851,18.5086521129394));
#8579=CARTESIAN_POINT('Ctrl Pts',(-16.9277971344733,49.3402584074803,11.888688551187));
#8580=CARTESIAN_POINT('Ctrl Pts',(-20.5449340349975,49.0540010142755,2.40767860426263));
#8581=CARTESIAN_POINT('Ctrl Pts',(-19.21787475837,48.7677436210706,-7.65274595937551));
#8582=CARTESIAN_POINT('Ctrl Pts',(-13.2659798335217,48.4814862278657,-15.8715156798336));
#8583=CARTESIAN_POINT('Ctrl Pts',(-4.12158953353924,48.1952288346609,-20.270760484368));
#8584=CARTESIAN_POINT('Ctrl Pts',(6.0146728879268,47.908971441456,-19.7917897365192));
#8585=CARTESIAN_POINT('Ctrl Pts',(14.7034873522315,47.622714048251,-14.549869091805));
#8586=CARTESIAN_POINT('Ctrl Pts',(19.8538662087547,47.3364566550463,-5.80648150601453));
#8587=CARTESIAN_POINT('Ctrl Pts',(20.226356291404,47.0501992618414,4.33425219438342));
#8588=CARTESIAN_POINT('Ctrl Pts',(15.731316813898,46.7639418686365,13.4319359071185));
#8589=CARTESIAN_POINT('Ctrl Pts',(7.45049167576856,46.4776844754317,19.2971864452209));
#8590=CARTESIAN_POINT('Ctrl Pts',(-2.62331525044311,46.1914270822268,20.5185147612776));
#8591=CARTESIAN_POINT('Ctrl Pts',(-12.0658139794107,45.905169689022,16.8020047591499));
#8592=CARTESIAN_POINT('Ctrl Pts',(-18.6046406199684,45.6189122958171,9.04204502941177));
#8593=CARTESIAN_POINT('Ctrl Pts',(-20.6662081402457,45.3326549026122,-0.893908281757309));
#8594=CARTESIAN_POINT('Ctrl Pts',(-17.7543945150508,45.0463975094074,-10.6147400493872));
#8595=CARTESIAN_POINT('Ctrl Pts',(-10.5699358873884,44.7601401162025,-17.7811047533226));
#8596=CARTESIAN_POINT('Ctrl Pts',(-0.841792443699785,44.4738827229976,-20.668396560785));
#8597=CARTESIAN_POINT('Ctrl Pts',(9.08893072044259,44.1876253297928,-18.5817805732155));
#8598=CARTESIAN_POINT('Ctrl Pts',(16.8323771296632,43.9013679365879,-12.0234067999435));
#8599=CARTESIAN_POINT('Ctrl Pts',(20.5250646148465,43.6151105433831,-2.57156634534492));
#8600=CARTESIAN_POINT('Ctrl Pts',(19.278337541137,43.3288531501781,7.49912878687388));
#8601=CARTESIAN_POINT('Ctrl Pts',(13.3922242872223,43.0425957569733,15.7651374733262));
#8602=CARTESIAN_POINT('Ctrl Pts',(4.28323457169492,42.7563383637684,20.2372214623445));
#8603=CARTESIAN_POINT('Ctrl Pts',(-5.85652759690805,42.4700809705635,19.8391611571354));
#8604=CARTESIAN_POINT('Ctrl Pts',(-14.5868999185334,42.1838235773588,14.6667508903242));
#8605=CARTESIAN_POINT('Ctrl Pts',(-19.8068937259494,41.8975661841538,5.96474574823454));
#8606=CARTESIAN_POINT('Ctrl Pts',(-20.2603028198815,41.611308790949,-4.17269224348474));
#8607=CARTESIAN_POINT('Ctrl Pts',(-15.8380130259419,41.325051397744,-13.3059601044881));
#8608=CARTESIAN_POINT('Ctrl Pts',(-7.60426082775369,41.0387940045393,-19.2371112222086));
#8609=CARTESIAN_POINT('Ctrl Pts',(2.45947813769072,40.7525366113343,-20.538797389389));
#8610=CARTESIAN_POINT('Ctrl Pts',(11.9313367681107,40.4662792181296,-16.8977641668364));
#8611=CARTESIAN_POINT('Ctrl Pts',(18.5318856294623,40.1800218249247,-9.19023644574863));
#8612=CARTESIAN_POINT('Ctrl Pts',(20.6726840637254,39.8937644317198,0.728947538144678));
#8613=CARTESIAN_POINT('Ctrl Pts',(17.8385429033261,39.607507038515,10.47270824565));
#8614=CARTESIAN_POINT('Ctrl Pts',(10.7115061939848,39.3212496453101,17.6961822427435));
#8615=CARTESIAN_POINT('Ctrl Pts',(1.00671537601218,39.0349922521052,20.661020184469));
#8616=CARTESIAN_POINT('Ctrl Pts',(-8.94034433031843,38.7487348589003,18.6537254769702));
#8617=CARTESIAN_POINT('Ctrl Pts',(-16.7358850143762,38.4624774656956,12.1573592400437));
#8618=CARTESIAN_POINT('Ctrl Pts',(-20.5038878740144,38.1762200724906,2.73529029047915));
#8619=CARTESIAN_POINT('Ctrl Pts',(-19.3375724159652,37.8899626792858,-7.34503396553735));
#8620=CARTESIAN_POINT('Ctrl Pts',(-13.5176157405208,37.6037052860808,-15.657755126781));
#8621=CARTESIAN_POINT('Ctrl Pts',(-4.44460679312312,37.3174478928761,-20.202393457253));
#8622=CARTESIAN_POINT('Ctrl Pts',(5.69800927810386,37.0311904996712,-19.8852689453895));
#8623=CARTESIAN_POINT('Ctrl Pts',(14.4693833986848,36.7449331064664,-14.782698513968));
#8624=CARTESIAN_POINT('Ctrl Pts',(19.7586596527459,36.4586757132615,-6.12263006336532));
#8625=CARTESIAN_POINT('Ctrl Pts',(20.292958925523,36.1724183200564,4.01086649781439));
#8626=CARTESIAN_POINT('Ctrl Pts',(15.9437003937677,35.8861609268517,13.1791368365791));
#8627=CARTESIAN_POINT('Ctrl Pts',(7.75754576005702,35.599903533647,19.1758106346743));
#8628=CARTESIAN_POINT('Ctrl Pts',(-2.29548461856821,35.313646140442,20.5577719870794));
#8629=CARTESIAN_POINT('Ctrl Pts',(-11.7960991137453,35.0273887472372,16.9924469703932));
#8630=CARTESIAN_POINT('Ctrl Pts',(-18.4579512537856,34.7411313540323,9.33784314436718));
#8631=CARTESIAN_POINT('Ctrl Pts',(-20.6778413160482,34.4548739608275,-0.563941645069188));
#8632=CARTESIAN_POINT('Ctrl Pts',(-17.9215589741723,34.1686165676226,-10.3300068469829));
#8633=CARTESIAN_POINT('Ctrl Pts',(-10.8523865057816,33.8823591744177,-17.6101376736003));
#8634=CARTESIAN_POINT('Ctrl Pts',(-1.17158960066579,33.5961017812129,-20.65231771893));
#8635=CARTESIAN_POINT('Ctrl Pts',(8.79121919575422,33.309844388008,-18.7245023954475));
#8636=CARTESIAN_POINT('Ctrl Pts',(16.638265783366,33.0235869948032,-12.2904972184861));
#8637=CARTESIAN_POINT('Ctrl Pts',(20.4815269692613,32.7373296015983,-2.89891993649125));
#8638=CARTESIAN_POINT('Ctrl Pts',(19.3953327038293,32.4510722083934,7.19063083640325));
#8639=CARTESIAN_POINT('Ctrl Pts',(13.6426339658603,32.1648148151886,15.5490532652457));
#8640=CARTESIAN_POINT('Ctrl Pts',(4.60467590394056,31.8785574219837,20.166972900908));
#8641=CARTESIAN_POINT('Ctrl Pts',(-2.15601143245182,31.6877191598471,20.0075032836391));
#8642=CARTESIAN_POINT('Ctrl Pts',(-5.31650900487966,31.5923000287788,19.1291137227179));
#8643=CARTESIAN_POINT('Ctrl Pts',(19.4916112617573,54.7221509165299,-2.12668666176709));
#8644=CARTESIAN_POINT('Ctrl Pts',(19.8429547143851,54.6267317854616,1.0934633119458));
#8645=CARTESIAN_POINT('Ctrl Pts',(18.9188025464289,54.435893523325,7.70806260044675));
#8646=CARTESIAN_POINT('Ctrl Pts',(12.9750998048337,54.1496361301202,15.7785484496065));
#8647=CARTESIAN_POINT('Ctrl Pts',(3.91063405100273,53.8633787369153,20.0503401175446));
#8648=CARTESIAN_POINT('Ctrl Pts',(-6.09577171275476,53.5771213437104,19.4977183968944));
#8649=CARTESIAN_POINT('Ctrl Pts',(-14.6347965386317,53.2908639505056,14.2525369616721));
#8650=CARTESIAN_POINT('Ctrl Pts',(-19.6521252013387,53.0046065573007,5.57763254162236));
#8651=CARTESIAN_POINT('Ctrl Pts',(-19.9400098088463,52.7183491640959,-4.43964030615103));
#8652=CARTESIAN_POINT('Ctrl Pts',(-15.4293275720539,52.432091770891,-13.3884532914578));
#8653=CARTESIAN_POINT('Ctrl Pts',(-7.20550781106948,52.1458343776861,-19.1153213806834));
#8654=CARTESIAN_POINT('Ctrl Pts',(2.75232441408898,51.8595769844812,-20.2420215047524));
#8655=CARTESIAN_POINT('Ctrl Pts',(12.0478086851997,51.5733195912764,-16.4974282574968));
#8656=CARTESIAN_POINT('Ctrl Pts',(18.4439505479574,51.2870621980715,-8.78267942887381));
#8657=CARTESIAN_POINT('Ctrl Pts',(20.401505487785,51.0008048048667,1.04564439017211));
#8658=CARTESIAN_POINT('Ctrl Pts',(17.4493798771779,50.7145474116618,10.6223317120683));
#8659=CARTESIAN_POINT('Ctrl Pts',(10.298012318395,50.4282900184569,17.6427246297376));
#8660=CARTESIAN_POINT('Ctrl Pts',(0.668398903120931,50.1420326252521,20.4173464106668));
#8661=CARTESIAN_POINT('Ctrl Pts',(-9.12206648239754,49.8557752320472,18.2784762244733));
#8662=CARTESIAN_POINT('Ctrl Pts',(-16.7172809522183,49.5695178388423,11.7408393464271));
#8663=CARTESIAN_POINT('Ctrl Pts',(-20.2894346900898,49.2832604456375,2.37773641541062));
#8664=CARTESIAN_POINT('Ctrl Pts',(-18.9788788870531,48.9970030524326,-7.55757546283069));
#8665=CARTESIAN_POINT('Ctrl Pts',(-13.1010024648366,48.7107456592278,-15.6741355444392));
#8666=CARTESIAN_POINT('Ctrl Pts',(-4.070332935494,48.4244882660229,-20.0186707957866));
#8667=CARTESIAN_POINT('Ctrl Pts',(5.93987367075858,48.1382308728181,-19.5456565873916));
#8668=CARTESIAN_POINT('Ctrl Pts',(14.5206329619597,47.8519734796132,-14.368925117269));
#8669=CARTESIAN_POINT('Ctrl Pts',(19.606961068963,47.5657160864083,-5.73427138265408));
#8670=CARTESIAN_POINT('Ctrl Pts',(19.9748188187978,47.2794586932035,4.28035089713567));
#8671=CARTESIAN_POINT('Ctrl Pts',(15.5356802091074,46.9932012999986,13.2648946881484));
#8672=CARTESIAN_POINT('Ctrl Pts',(7.35783643827567,46.7069439067937,19.0572042439321));
#8673=CARTESIAN_POINT('Ctrl Pts',(-2.59069137699606,46.4206865135889,20.2633439697462));
#8674=CARTESIAN_POINT('Ctrl Pts',(-11.915762021975,46.134429120384,16.5930529464284));
#8675=CARTESIAN_POINT('Ctrl Pts',(-18.3732710043605,45.8481717271792,8.92959703724159));
#8676=CARTESIAN_POINT('Ctrl Pts',(-20.4092006155558,45.5619143339743,-0.882791527622558));
#8677=CARTESIAN_POINT('Ctrl Pts',(-17.5335986653375,45.2756569407694,-10.4827338271133));
#8678=CARTESIAN_POINT('Ctrl Pts',(-10.4384868552237,44.9893995475646,-17.559976731777));
#8679=CARTESIAN_POINT('Ctrl Pts',(-0.831323808583485,44.7031421543597,-20.4113618206262));
#8680=CARTESIAN_POINT('Ctrl Pts',(8.97589965201017,44.4168847611548,-18.350695247981));
#8681=CARTESIAN_POINT('Ctrl Pts',(16.6230476023797,44.13062736795,-11.8738822234453));
#8682=CARTESIAN_POINT('Ctrl Pts',(20.2698123685242,43.8443699747451,-2.53958602769265));
#8683=CARTESIAN_POINT('Ctrl Pts',(19.0385897471557,43.5581125815403,7.40586869224184));
#8684=CARTESIAN_POINT('Ctrl Pts',(13.2256769268747,43.2718551883354,15.569080270625));
#8685=CARTESIAN_POINT('Ctrl Pts',(4.22996773592773,42.9855977951305,19.9855488691264));
#8686=CARTESIAN_POINT('Ctrl Pts',(-5.78369509417002,42.6993404019257,19.5924388911872));
#8687=CARTESIAN_POINT('Ctrl Pts',(-14.4054954240311,42.4130830087208,14.4843533592442));
#8688=CARTESIAN_POINT('Ctrl Pts',(-19.5605727417728,42.126825615516,5.89056743115988));
#8689=CARTESIAN_POINT('Ctrl Pts',(-20.0083431840418,41.8405682223111,-4.12080012580584));
#8690=CARTESIAN_POINT('Ctrl Pts',(-15.6410495338402,41.5543108291062,-13.140485536204));
#8691=CARTESIAN_POINT('Ctrl Pts',(-7.50969329803673,41.2680534359013,-18.9978761238368));
#8692=CARTESIAN_POINT('Ctrl Pts',(2.42889176287495,40.9817960426965,-20.2833743605813));
#8693=CARTESIAN_POINT('Ctrl Pts',(11.7829571859348,40.6955386494916,-16.6876214782579));
#8694=CARTESIAN_POINT('Ctrl Pts',(18.3014208039293,40.4092812562868,-9.07594552676596));
#8695=CARTESIAN_POINT('Ctrl Pts',(20.4155960036494,40.1230238630819,0.719882256253895));
#8696=CARTESIAN_POINT('Ctrl Pts',(17.6167005738301,39.8367664698771,10.3424683484829));
#8697=CARTESIAN_POINT('Ctrl Pts',(10.578296575951,39.5505090766722,17.4761103280605));
#8698=CARTESIAN_POINT('Ctrl Pts',(0.994195738873623,39.2642516834673,20.4040771778391));
#8699=CARTESIAN_POINT('Ctrl Pts',(-8.82916110063272,38.9779942902625,18.4217454360012));
#8700=CARTESIAN_POINT('Ctrl Pts',(-16.5277554750095,38.6917368970576,12.0061688144023));
#8701=CARTESIAN_POINT('Ctrl Pts',(-20.2488989842305,38.4054795038528,2.70127388156862));
#8702=CARTESIAN_POINT('Ctrl Pts',(-19.0970879698103,38.1192221106478,-7.25369021320675));
#8703=CARTESIAN_POINT('Ctrl Pts',(-13.3495089963898,37.832964717443,-15.4630333442186));
#8704=CARTESIAN_POINT('Ctrl Pts',(-4.38933311268913,37.5467073242381,-19.9511539894729));
#8705=CARTESIAN_POINT('Ctrl Pts',(5.62714812935582,37.2604499310333,-19.6379732771709));
#8706=CARTESIAN_POINT('Ctrl Pts',(14.2894403531082,36.9741925378284,-14.598859044082));
#8707=CARTESIAN_POINT('Ctrl Pts',(19.512938515618,36.6879351446235,-6.04648827697771));
#8708=CARTESIAN_POINT('Ctrl Pts',(20.0405931700484,36.4016777514187,3.96098686433946));
#8709=CARTESIAN_POINT('Ctrl Pts',(15.7454225689498,36.1154203582138,13.0152394597937));
#8710=CARTESIAN_POINT('Ctrl Pts',(7.66107194303644,35.829162965009,18.937337874762));
#8711=CARTESIAN_POINT('Ctrl Pts',(-2.26693765382205,35.5429055718041,20.3021129942798));
#8712=CARTESIAN_POINT('Ctrl Pts',(-11.6494014308144,35.2566481785992,16.781126781882));
#8713=CARTESIAN_POINT('Ctrl Pts',(-18.2284057518238,34.9703907853944,9.22171659580266));
#8714=CARTESIAN_POINT('Ctrl Pts',(-20.4206893856,34.6841333921895,-0.556928447910499));
#8715=CARTESIAN_POINT('Ctrl Pts',(-17.6986837170356,34.3978759989846,-10.2015415005054));
#8716=CARTESIAN_POINT('Ctrl Pts',(-10.7174259373256,34.1116186057798,-17.3911360221588));
#8717=CARTESIAN_POINT('Ctrl Pts',(-1.15701746684761,33.8253612125749,-20.3954825342843));
#8718=CARTESIAN_POINT('Ctrl Pts',(8.6818863213883,33.5391038193701,-18.4916429665119));
#8719=CARTESIAN_POINT('Ctrl Pts',(16.4313585810362,33.2528464261652,-12.1376494739461));
#8720=CARTESIAN_POINT('Ctrl Pts',(20.2267995627571,32.9665890329603,-2.8628717936124));
#8721=CARTESIAN_POINT('Ctrl Pts',(19.1541630647916,32.6803316397554,7.101213614408));
#8722=CARTESIAN_POINT('Ctrl Pts',(13.4729057438463,32.3940742465506,15.3556705141589));
#8723=CARTESIAN_POINT('Ctrl Pts',(4.54755400228875,32.1078168533457,19.9162012301402));
#8724=CARTESIAN_POINT('Ctrl Pts',(-2.12943310431676,31.9169785912092,19.7586443984892));
#8725=CARTESIAN_POINT('Ctrl Pts',(-5.25039790755787,31.8215594601409,18.8912420859273));
#8726=CARTESIAN_POINT('Ctrl Pts',(19.4891569929248,54.7244434698974,-2.1264188819145));
#8727=CARTESIAN_POINT('Ctrl Pts',(19.8404559422262,54.6290243388291,1.09332320776234));
#8728=CARTESIAN_POINT('Ctrl Pts',(18.9164202351586,54.4381860766925,7.70709343019511));
#8729=CARTESIAN_POINT('Ctrl Pts',(12.9734658962871,54.1519286834877,15.7765608474946));
#8730=CARTESIAN_POINT('Ctrl Pts',(3.91014161352722,53.8656712902828,20.0478156190887));
#8731=CARTESIAN_POINT('Ctrl Pts',(-6.09500410711914,53.5794138970779,19.4952629748948));
#8732=CARTESIAN_POINT('Ctrl Pts',(-14.6329536490035,53.2931565038731,14.250742296303));
#8733=CARTESIAN_POINT('Ctrl Pts',(-19.6496505079137,53.0068991106682,5.57693013492155));
#8734=CARTESIAN_POINT('Ctrl Pts',(-19.9374988617836,52.7206417174634,-4.43908122263271));
#8735=CARTESIAN_POINT('Ctrl Pts',(-15.4273846337018,52.4343843242585,-13.3867673608494));
#8736=CARTESIAN_POINT('Ctrl Pts',(-7.20460045708284,52.1481269310536,-19.1129142776718));
#8737=CARTESIAN_POINT('Ctrl Pts',(2.75197782746062,51.8618695378487,-20.2394725301833));
#8738=CARTESIAN_POINT('Ctrl Pts',(12.0462915644812,51.5756121446439,-16.4953508168554));
#8739=CARTESIAN_POINT('Ctrl Pts',(18.4416279927814,51.289354751439,-8.78157347033156));
#8740=CARTESIAN_POINT('Ctrl Pts',(20.3989364274587,51.0030973582342,1.0455127177103));
#8741=CARTESIAN_POINT('Ctrl Pts',(17.4471825633646,50.7168399650293,10.6209940943791));
#8742=CARTESIAN_POINT('Ctrl Pts',(10.2967155408141,50.4305825718244,17.6405029690713));
#8743=CARTESIAN_POINT('Ctrl Pts',(0.668314734963058,50.1443251786196,20.4147753555185));
#8744=CARTESIAN_POINT('Ctrl Pts',(-9.12091778583661,49.8580677854147,18.2761745066984));
#8745=CARTESIAN_POINT('Ctrl Pts',(-16.7151758279943,49.5718103922098,11.7393608807856));
#8746=CARTESIAN_POINT('Ctrl Pts',(-20.2868797422733,49.285552999005,2.37743699886982));
#8747=CARTESIAN_POINT('Ctrl Pts',(-18.976488971025,48.9992956058001,-7.55662377486285));
#8748=CARTESIAN_POINT('Ctrl Pts',(-13.099352720615,48.7130382125953,-15.6721617783377));
#8749=CARTESIAN_POINT('Ctrl Pts',(-4.06982037866806,48.4267808193904,-20.0161499439244));
#8750=CARTESIAN_POINT('Ctrl Pts',(5.93912569194617,48.1405234261856,-19.5431952998601));
#8751=CARTESIAN_POINT('Ctrl Pts',(14.5188044507151,47.8542660329807,-14.3671157098405));
#8752=CARTESIAN_POINT('Ctrl Pts',(19.6044920616628,47.5680086397758,-5.73354929431732));
#8753=CARTESIAN_POINT('Ctrl Pts',(19.9723034889967,47.281751246571,4.27981189379005));
#8754=CARTESIAN_POINT('Ctrl Pts',(15.5337238780006,46.9954938533661,13.2632243057925));
#8755=CARTESIAN_POINT('Ctrl Pts',(7.35690990244912,46.7092364601612,19.0548044647804));
#8756=CARTESIAN_POINT('Ctrl Pts',(-2.59036514408827,46.4229790669564,20.2607923074049));
#8757=CARTESIAN_POINT('Ctrl Pts',(-11.9142615292001,46.1367216737515,16.5909634656204));
#8758=CARTESIAN_POINT('Ctrl Pts',(-18.3709573495274,45.8504642805467,8.92847257740328));
#8759=CARTESIAN_POINT('Ctrl Pts',(-20.4066305862109,45.5642068873418,-0.882680362066682));
#8760=CARTESIAN_POINT('Ctrl Pts',(-17.5313907462748,45.2779494941369,-10.4814137884671));
#8761=CARTESIAN_POINT('Ctrl Pts',(-10.437172388379,44.9916921009321,-17.5577654910554));
#8762=CARTESIAN_POINT('Ctrl Pts',(-0.831219124102038,44.7054347077272,-20.4087915191314));
#8763=CARTESIAN_POINT('Ctrl Pts',(8.97476936151339,44.4191773145224,-18.3483844360009));
#8764=CARTESIAN_POINT('Ctrl Pts',(16.6209543444934,44.1329199213175,-11.8723870043857));
#8765=CARTESIAN_POINT('Ctrl Pts',(20.2672598916495,43.8466625281126,-2.53926623022787));
#8766=CARTESIAN_POINT('Ctrl Pts',(19.0361923120353,43.5604051349078,7.40493610795193));
#8767=CARTESIAN_POINT('Ctrl Pts',(13.2240114830169,43.2741477417029,15.5671197336142));
#8768=CARTESIAN_POINT('Ctrl Pts',(4.22943507708361,42.987890348498,19.9830321881434));
#8769=CARTESIAN_POINT('Ctrl Pts',(-5.78296678215064,42.7016329552932,19.5899717125928));
#8770=CARTESIAN_POINT('Ctrl Pts',(-14.4036814114852,42.4153755620883,14.4825294165099));
#8771=CARTESIAN_POINT('Ctrl Pts',(-19.5581095759244,42.1291181688835,5.88982566123751));
#8772=CARTESIAN_POINT('Ctrl Pts',(-20.0058236326838,41.8428607756786,-4.12028121389707));
#8773=CARTESIAN_POINT('Ctrl Pts',(-15.6390799340972,41.5566033824737,-13.1388308200752));
#8774=CARTESIAN_POINT('Ctrl Pts',(-7.50874763962948,41.2703459892688,-18.9954838155809));
#8775=CARTESIAN_POINT('Ctrl Pts',(2.42858590458957,40.984088596064,-20.2808201759122));
#8776=CARTESIAN_POINT('Ctrl Pts',(11.7814734166139,40.6978312028591,-16.685520088904));
#8777=CARTESIAN_POINT('Ctrl Pts',(18.2991161968354,40.4115738096543,-9.07480263798868));
#8778=CARTESIAN_POINT('Ctrl Pts',(20.413025168965,40.1253164164494,0.71979160505406));
#8779=CARTESIAN_POINT('Ctrl Pts',(17.6144821901566,39.8390590232446,10.3411659727723));
#8780=CARTESIAN_POINT('Ctrl Pts',(10.5769645035621,39.5528016300397,17.4739096482189));
#8781=CARTESIAN_POINT('Ctrl Pts',(0.994070544738266,39.2665442368348,20.4015077936632));
#8782=CARTESIAN_POINT('Ctrl Pts',(-8.82804928819338,38.98028684363,18.4194256770235));
#8783=CARTESIAN_POINT('Ctrl Pts',(-16.5256742167881,38.6940294504251,12.0046569371488));
#8784=CARTESIAN_POINT('Ctrl Pts',(-20.2463491408741,38.4077720572203,2.70093372355491));
#8785=CARTESIAN_POINT('Ctrl Pts',(-19.0946831682996,38.1215146640153,-7.25277679199759));
#8786=CARTESIAN_POINT('Ctrl Pts',(-13.3478279589727,37.8352572708105,-15.4610861611707));
#8787=CARTESIAN_POINT('Ctrl Pts',(-4.38878038575677,37.5489998776056,-19.9486416396669));
#8788=CARTESIAN_POINT('Ctrl Pts',(5.62643953052426,37.2627424844008,-19.6355003646561));
#8789=CARTESIAN_POINT('Ctrl Pts',(14.2876409547905,36.9764850911959,-14.5970206822172));
#8790=CARTESIAN_POINT('Ctrl Pts',(19.5104813481329,36.690227697991,-6.04572687271288));
#8791=CARTESIAN_POINT('Ctrl Pts',(20.0380695575666,36.4039703047862,3.9604880769133));
#8792=CARTESIAN_POINT('Ctrl Pts',(15.7434398261144,36.1177129115813,13.0136005152982));
#8793=CARTESIAN_POINT('Ctrl Pts',(7.66010722209662,35.8314555183765,18.9349531897545));
#8794=CARTESIAN_POINT('Ctrl Pts',(-2.26665218927312,35.5451981251716,20.2995564500129));
#8795=CARTESIAN_POINT('Ctrl Pts',(-11.6479344801856,35.2589407319667,16.7790136177391));
#8796=CARTESIAN_POINT('Ctrl Pts',(-18.2261103378014,34.9726833387619,9.2205553510574));
#8797=CARTESIAN_POINT('Ctrl Pts',(-20.4181179122233,34.686425945557,-0.556858317191475));
#8798=CARTESIAN_POINT('Ctrl Pts',(-17.6964550042702,34.4001685523521,-10.2002568699848));
#8799=CARTESIAN_POINT('Ctrl Pts',(-10.7160763557452,34.1139111591473,-17.3889460447585));
#8800=CARTESIAN_POINT('Ctrl Pts',(-1.15687174811203,33.8276537659424,-20.3929142283091));
#8801=CARTESIAN_POINT('Ctrl Pts',(8.68079301217168,33.5413963727376,-18.4893144138117));
#8802=CARTESIAN_POINT('Ctrl Pts',(16.4292895459668,33.2551389795327,-12.1361210237995));
#8803=CARTESIAN_POINT('Ctrl Pts',(20.2242523341868,32.9688815863278,-2.86251131862187));
#8804=CARTESIAN_POINT('Ctrl Pts',(19.1517514114745,32.6826241931229,7.10031945815812));
#8805=CARTESIAN_POINT('Ctrl Pts',(13.4712084919399,32.3963667999181,15.3537367211865));
#8806=CARTESIAN_POINT('Ctrl Pts',(4.5469827934743,32.1101094067132,19.9136935582208));
#8807=CARTESIAN_POINT('Ctrl Pts',(-2.12916732578234,31.9192711445767,19.7561558540843));
#8808=CARTESIAN_POINT('Ctrl Pts',(-5.24973680839221,31.8238520135084,18.8888634120437));
#8809=CARTESIAN_POINT('Ctrl Pts',(19.4867027240924,54.7267360232649,-2.12615110206191));
#8810=CARTESIAN_POINT('Ctrl Pts',(19.8379571700673,54.6313168921966,1.09318310357887));
#8811=CARTESIAN_POINT('Ctrl Pts',(18.9140379238883,54.44047863006,7.70612425994348));
#8812=CARTESIAN_POINT('Ctrl Pts',(12.9718319877405,54.1542212368552,15.7745732453828));
#8813=CARTESIAN_POINT('Ctrl Pts',(3.90964917605172,53.8679638436503,20.0452911206329));
#8814=CARTESIAN_POINT('Ctrl Pts',(-6.09423650148351,53.5817064504454,19.4928075528951));
#8815=CARTESIAN_POINT('Ctrl Pts',(-14.6311107593753,53.2954490572406,14.248947630934));
#8816=CARTESIAN_POINT('Ctrl Pts',(-19.6471758144887,53.0091916640357,5.57622772822074));
#8817=CARTESIAN_POINT('Ctrl Pts',(-19.9349879147208,52.7229342708309,-4.4385221391144));
#8818=CARTESIAN_POINT('Ctrl Pts',(-15.4254416953498,52.436676877626,-13.3850814302411));
#8819=CARTESIAN_POINT('Ctrl Pts',(-7.2036931030962,52.1504194844211,-19.1105071746602));
#8820=CARTESIAN_POINT('Ctrl Pts',(2.75163124083226,51.8641620912162,-20.2369235556142));
#8821=CARTESIAN_POINT('Ctrl Pts',(12.0447744437628,51.5779046980115,-16.4932733762141));
#8822=CARTESIAN_POINT('Ctrl Pts',(18.4393054376054,51.2916473048065,-8.78046751178931));
#8823=CARTESIAN_POINT('Ctrl Pts',(20.3963673671325,51.0053899116017,1.04538104524849));
#8824=CARTESIAN_POINT('Ctrl Pts',(17.4449852495513,50.7191325183968,10.6196564766899));
#8825=CARTESIAN_POINT('Ctrl Pts',(10.2954187632331,50.4328751251919,17.638281308405));
#8826=CARTESIAN_POINT('Ctrl Pts',(0.668230566805185,50.1466177319871,20.4122043003701));
#8827=CARTESIAN_POINT('Ctrl Pts',(-9.11976908927569,49.8603603387822,18.2738727889235));
#8828=CARTESIAN_POINT('Ctrl Pts',(-16.7130707037703,49.5741029455773,11.7378824151441));
#8829=CARTESIAN_POINT('Ctrl Pts',(-20.2843247944569,49.2878455523725,2.37713758232903));
#8830=CARTESIAN_POINT('Ctrl Pts',(-18.9740990549969,49.0015881591676,-7.55567208689501));
#8831=CARTESIAN_POINT('Ctrl Pts',(-13.0977029763934,48.7153307659628,-15.6701880122362));
#8832=CARTESIAN_POINT('Ctrl Pts',(-4.06930782184213,48.429073372758,-20.0136290920622));
#8833=CARTESIAN_POINT('Ctrl Pts',(5.93837771313375,48.1428159795531,-19.5407340123286));
#8834=CARTESIAN_POINT('Ctrl Pts',(14.5169759394705,47.8565585863482,-14.3653063024121));
#8835=CARTESIAN_POINT('Ctrl Pts',(19.6020230543625,47.5703011931433,-5.73282720598057));
#8836=CARTESIAN_POINT('Ctrl Pts',(19.9697881591957,47.2840437999385,4.27927289044443));
#8837=CARTESIAN_POINT('Ctrl Pts',(15.5317675468937,46.9977864067336,13.2615539234367));
#8838=CARTESIAN_POINT('Ctrl Pts',(7.35598336662257,46.7115290135287,19.0524046856288));
#8839=CARTESIAN_POINT('Ctrl Pts',(-2.59003891118047,46.4252716203239,20.2582406450635));
#8840=CARTESIAN_POINT('Ctrl Pts',(-11.9127610364253,46.139014227119,16.5888739848123));
#8841=CARTESIAN_POINT('Ctrl Pts',(-18.3686436946943,45.8527568339142,8.92734811756499));
#8842=CARTESIAN_POINT('Ctrl Pts',(-20.404060556866,45.5664994407093,-0.882569196510804));
#8843=CARTESIAN_POINT('Ctrl Pts',(-17.5291828272122,45.2802420475044,-10.4800937498209));
#8844=CARTESIAN_POINT('Ctrl Pts',(-10.4358579215344,44.9939846542997,-17.5555542503337));
#8845=CARTESIAN_POINT('Ctrl Pts',(-0.83111443962059,44.7077272610947,-20.4062212176367));
#8846=CARTESIAN_POINT('Ctrl Pts',(8.9736390710166,44.4214698678898,-18.3460736240208));
#8847=CARTESIAN_POINT('Ctrl Pts',(16.6188610866072,44.135212474685,-11.870891785326));
#8848=CARTESIAN_POINT('Ctrl Pts',(20.2647074147747,43.8489550814801,-2.53894643276308));
#8849=CARTESIAN_POINT('Ctrl Pts',(19.0337948769148,43.5626976882753,7.40400352366201));
#8850=CARTESIAN_POINT('Ctrl Pts',(13.222346039159,43.2764402950704,15.5651591966033));
#8851=CARTESIAN_POINT('Ctrl Pts',(4.22890241823948,42.9901829018655,19.9805155071603));
#8852=CARTESIAN_POINT('Ctrl Pts',(-5.78223847013127,42.7039255086607,19.5875045339983));
#8853=CARTESIAN_POINT('Ctrl Pts',(-14.4018673989393,42.4176681154558,14.4807054737756));
#8854=CARTESIAN_POINT('Ctrl Pts',(-19.555646410076,42.131410722251,5.88908389131514));
#8855=CARTESIAN_POINT('Ctrl Pts',(-20.0033040813258,41.8451533290461,-4.11976230198829));
#8856=CARTESIAN_POINT('Ctrl Pts',(-15.6371103343542,41.5588959358412,-13.1371761039464));
#8857=CARTESIAN_POINT('Ctrl Pts',(-7.50780198122223,41.2726385426363,-18.993091507325));
#8858=CARTESIAN_POINT('Ctrl Pts',(2.42828004630419,40.9863811494315,-20.2782659912431));
#8859=CARTESIAN_POINT('Ctrl Pts',(11.7799896472929,40.7001237562266,-16.6834186995501));
#8860=CARTESIAN_POINT('Ctrl Pts',(18.2968115897414,40.4138663630218,-9.07365974921141));
#8861=CARTESIAN_POINT('Ctrl Pts',(20.4104543342806,40.1276089698169,0.719700953854232));
#8862=CARTESIAN_POINT('Ctrl Pts',(17.612263806483,39.8413515766121,10.3398635970617));
#8863=CARTESIAN_POINT('Ctrl Pts',(10.5756324311732,39.5550941834072,17.4717089683773));
#8864=CARTESIAN_POINT('Ctrl Pts',(0.993945350602907,39.2688367902023,20.3989384094874));
#8865=CARTESIAN_POINT('Ctrl Pts',(-8.82693747575403,38.9825793969975,18.4171059180458));
#8866=CARTESIAN_POINT('Ctrl Pts',(-16.5235929585668,38.6963220037926,12.0031450598952));
#8867=CARTESIAN_POINT('Ctrl Pts',(-20.2437992975177,38.4100646105878,2.70059356554118));
#8868=CARTESIAN_POINT('Ctrl Pts',(-19.092278366789,38.1238072173828,-7.25186337078843));
#8869=CARTESIAN_POINT('Ctrl Pts',(-13.3461469215555,37.837549824178,-15.4591389781227));
#8870=CARTESIAN_POINT('Ctrl Pts',(-4.3882276588244,37.5512924309731,-19.9461292898609));
#8871=CARTESIAN_POINT('Ctrl Pts',(5.6257309316927,37.2650350377683,-19.6330274521414));
#8872=CARTESIAN_POINT('Ctrl Pts',(14.2858415564729,36.9787776445634,-14.5951823203523));
#8873=CARTESIAN_POINT('Ctrl Pts',(19.5080241806478,36.6925202513585,-6.04496546844805));
#8874=CARTESIAN_POINT('Ctrl Pts',(20.0355459450848,36.4062628581537,3.95998928948713));
#8875=CARTESIAN_POINT('Ctrl Pts',(15.7414570832789,36.1200054649488,13.0119615708027));
#8876=CARTESIAN_POINT('Ctrl Pts',(7.6591425011568,35.833748071744,18.932568504747));
#8877=CARTESIAN_POINT('Ctrl Pts',(-2.2663667247242,35.5474906785391,20.296999905746));
#8878=CARTESIAN_POINT('Ctrl Pts',(-11.6464675295567,35.2612332853342,16.7769004535961));
#8879=CARTESIAN_POINT('Ctrl Pts',(-18.223814923779,34.9749758921294,9.21939410631215));
#8880=CARTESIAN_POINT('Ctrl Pts',(-20.4155464388465,34.6887184989245,-0.556788186472455));
#8881=CARTESIAN_POINT('Ctrl Pts',(-17.6942262915047,34.4024611057196,-10.1989722394641));
#8882=CARTESIAN_POINT('Ctrl Pts',(-10.7147267741649,34.1162037125148,-17.3867560673581));
#8883=CARTESIAN_POINT('Ctrl Pts',(-1.15672602937646,33.8299463193099,-20.3903459223338));
#8884=CARTESIAN_POINT('Ctrl Pts',(8.67969970295505,33.5436889261051,-18.4869858611114));
#8885=CARTESIAN_POINT('Ctrl Pts',(16.4272205108975,33.2574315329002,-12.134592573653));
#8886=CARTESIAN_POINT('Ctrl Pts',(20.2217051056165,32.9711741396953,-2.86215084363134));
#8887=CARTESIAN_POINT('Ctrl Pts',(19.1493397581574,32.6849167464904,7.09942530190823));
#8888=CARTESIAN_POINT('Ctrl Pts',(13.4695112400335,32.3986593532856,15.3518029282142));
#8889=CARTESIAN_POINT('Ctrl Pts',(4.54641158465985,32.1124019600807,19.9111858863013));
#8890=CARTESIAN_POINT('Ctrl Pts',(-2.12890154724792,31.9215636979442,19.7536673096795));
#8891=CARTESIAN_POINT('Ctrl Pts',(-5.24907570922655,31.8261445668759,18.8864847381601));
#8892=CARTESIAN_POINT('Ctrl Pts',(19.4842484552599,54.7290285766324,-2.12588332220932));
#8893=CARTESIAN_POINT('Ctrl Pts',(19.8354583979083,54.6336094455641,1.09304299939541));
#8894=CARTESIAN_POINT('Ctrl Pts',(18.911655612618,54.4427711834275,7.70515508969184));
#8895=CARTESIAN_POINT('Ctrl Pts',(12.9701980791939,54.1565137902227,15.7725856432709));
#8896=CARTESIAN_POINT('Ctrl Pts',(3.90915673857621,53.8702563970178,20.042766622177));
#8897=CARTESIAN_POINT('Ctrl Pts',(-6.09346889584789,53.5839990038129,19.4903521308955));
#8898=CARTESIAN_POINT('Ctrl Pts',(-14.6292678697472,53.2977416106081,14.2471529655649));
#8899=CARTESIAN_POINT('Ctrl Pts',(-19.6447011210637,53.0114842174032,5.57552532151993));
#8900=CARTESIAN_POINT('Ctrl Pts',(-19.932476967658,52.7252268241984,-4.43796305559608));
#8901=CARTESIAN_POINT('Ctrl Pts',(-15.4234987569977,52.4389694309935,-13.3833954996328));
#8902=CARTESIAN_POINT('Ctrl Pts',(-7.20278574910955,52.1527120377887,-19.1081000716486));
#8903=CARTESIAN_POINT('Ctrl Pts',(2.7512846542039,51.8664546445838,-20.2343745810451));
#8904=CARTESIAN_POINT('Ctrl Pts',(12.0432573230443,51.5801972513789,-16.4911959355728));
#8905=CARTESIAN_POINT('Ctrl Pts',(18.4369828824295,51.293939858174,-8.77936155324705));
#8906=CARTESIAN_POINT('Ctrl Pts',(20.3937983068062,51.0076824649692,1.04524937278667));
#8907=CARTESIAN_POINT('Ctrl Pts',(17.442787935738,50.7214250717643,10.6183188590008));
#8908=CARTESIAN_POINT('Ctrl Pts',(10.2941219856521,50.4351676785594,17.6360596477387));
#8909=CARTESIAN_POINT('Ctrl Pts',(0.668146398647312,50.1489102853546,20.4096332452217));
#8910=CARTESIAN_POINT('Ctrl Pts',(-9.11862039271476,49.8626528921497,18.2715710711487));
#8911=CARTESIAN_POINT('Ctrl Pts',(-16.7109655795463,49.5763954989448,11.7364039495027));
#8912=CARTESIAN_POINT('Ctrl Pts',(-20.2817698466404,49.29013810574,2.37683816578823));
#8913=CARTESIAN_POINT('Ctrl Pts',(-18.9717091389687,49.0038807125351,-7.55472039892717));
#8914=CARTESIAN_POINT('Ctrl Pts',(-13.0960532321718,48.7176233193303,-15.6682142461347));
#8915=CARTESIAN_POINT('Ctrl Pts',(-4.06879526501619,48.4313659261255,-20.0111082402));
#8916=CARTESIAN_POINT('Ctrl Pts',(5.93762973432133,48.1451085329206,-19.5382727247972));
#8917=CARTESIAN_POINT('Ctrl Pts',(14.5151474282259,47.8588511397157,-14.3634968949836));
#8918=CARTESIAN_POINT('Ctrl Pts',(19.5995540470623,47.5725937465108,-5.73210511764381));
#8919=CARTESIAN_POINT('Ctrl Pts',(19.9672728293946,47.286336353306,4.27873388709882));
#8920=CARTESIAN_POINT('Ctrl Pts',(15.5298112157868,47.0000789601011,13.2598835410808));
#8921=CARTESIAN_POINT('Ctrl Pts',(7.35505683079602,46.7138215668962,19.0500049064771));
#8922=CARTESIAN_POINT('Ctrl Pts',(-2.58971267827268,46.4275641736914,20.2556889827221));
#8923=CARTESIAN_POINT('Ctrl Pts',(-11.9112605436505,46.1413067804865,16.5867845040042));
#8924=CARTESIAN_POINT('Ctrl Pts',(-18.3663300398612,45.8550493872817,8.92622365772668));
#8925=CARTESIAN_POINT('Ctrl Pts',(-20.401490527521,45.5687919940768,-0.882458030954929));
#8926=CARTESIAN_POINT('Ctrl Pts',(-17.5269749081496,45.2825346008719,-10.4787737111747));
#8927=CARTESIAN_POINT('Ctrl Pts',(-10.4345434546898,44.9962772076671,-17.5533430096121));
#8928=CARTESIAN_POINT('Ctrl Pts',(-0.831009755139143,44.7100198144622,-20.4036509161419));
#8929=CARTESIAN_POINT('Ctrl Pts',(8.97250878051982,44.4237624212574,-18.3437628120407));
#8930=CARTESIAN_POINT('Ctrl Pts',(16.616767828721,44.1375050280525,-11.8693965662664));
#8931=CARTESIAN_POINT('Ctrl Pts',(20.2621549379,43.8512476348476,-2.5386266352983));
#8932=CARTESIAN_POINT('Ctrl Pts',(19.0313974417944,43.5649902416428,7.40307093937211));
#8933=CARTESIAN_POINT('Ctrl Pts',(13.2206805953012,43.2787328484379,15.5631986595924));
#8934=CARTESIAN_POINT('Ctrl Pts',(4.22836975939536,42.992475455233,19.9779988261773));
#8935=CARTESIAN_POINT('Ctrl Pts',(-5.7815101581119,42.7062180620282,19.5850373554038));
#8936=CARTESIAN_POINT('Ctrl Pts',(-14.4000533863935,42.4199606688233,14.4788815310413));
#8937=CARTESIAN_POINT('Ctrl Pts',(-19.5531832442276,42.1337032756185,5.88834212139276));
#8938=CARTESIAN_POINT('Ctrl Pts',(-20.0007845299679,41.8474458824136,-4.11924339007953));
#8939=CARTESIAN_POINT('Ctrl Pts',(-15.6351407346112,41.5611884892087,-13.1355213878175));
#8940=CARTESIAN_POINT('Ctrl Pts',(-7.50685632281498,41.2749310960039,-18.990699199069));
#8941=CARTESIAN_POINT('Ctrl Pts',(2.42797418801882,40.988673702799,-20.275711806574));
#8942=CARTESIAN_POINT('Ctrl Pts',(11.778505877972,40.7024163095941,-16.6813173101961));
#8943=CARTESIAN_POINT('Ctrl Pts',(18.2945069826475,40.4161589163894,-9.07251686043413));
#8944=CARTESIAN_POINT('Ctrl Pts',(20.4078834995962,40.1299015231844,0.719610302654397));
#8945=CARTESIAN_POINT('Ctrl Pts',(17.6100454228095,39.8436441299796,10.3385612213511));
#8946=CARTESIAN_POINT('Ctrl Pts',(10.5743003587843,39.5573867367747,17.4695082885356));
#8947=CARTESIAN_POINT('Ctrl Pts',(0.993820156467551,39.2711293435698,20.3963690253115));
#8948=CARTESIAN_POINT('Ctrl Pts',(-8.82582566331469,38.984871950365,18.4147861590682));
#8949=CARTESIAN_POINT('Ctrl Pts',(-16.5215117003454,38.6986145571601,12.0016331826417));
#8950=CARTESIAN_POINT('Ctrl Pts',(-20.2412494541613,38.4123571639553,2.70025340752747));
#8951=CARTESIAN_POINT('Ctrl Pts',(-19.0898735652784,38.1260997707503,-7.25094994957927));
#8952=CARTESIAN_POINT('Ctrl Pts',(-13.3444658841383,37.8398423775456,-15.4571917950747));
#8953=CARTESIAN_POINT('Ctrl Pts',(-4.38767493189203,37.5535849843406,-19.9436169400549));
#8954=CARTESIAN_POINT('Ctrl Pts',(5.62502233286113,37.2673275911359,-19.6305545396266));
#8955=CARTESIAN_POINT('Ctrl Pts',(14.2840421581553,36.9810701979309,-14.5933439584875));
#8956=CARTESIAN_POINT('Ctrl Pts',(19.5055670131628,36.694812804726,-6.04420406418323));
#8957=CARTESIAN_POINT('Ctrl Pts',(20.033022332603,36.4085554115212,3.95949050206097));
#8958=CARTESIAN_POINT('Ctrl Pts',(15.7394743404435,36.1222980183163,13.0103226263072));
#8959=CARTESIAN_POINT('Ctrl Pts',(7.65817778021698,35.8360406251115,18.9301838197395));
#8960=CARTESIAN_POINT('Ctrl Pts',(-2.26608126017527,35.5497832319066,20.2944433614791));
#8961=CARTESIAN_POINT('Ctrl Pts',(-11.6450005789278,35.2635258387017,16.7747872894531));
#8962=CARTESIAN_POINT('Ctrl Pts',(-18.2215195097566,34.9772684454969,9.2182328615669));
#8963=CARTESIAN_POINT('Ctrl Pts',(-20.4129749654698,34.691011052292,-0.556718055753438));
#8964=CARTESIAN_POINT('Ctrl Pts',(-17.6919975787392,34.4047536590871,-10.1976876089435));
#8965=CARTESIAN_POINT('Ctrl Pts',(-10.7133771925845,34.1184962658823,-17.3845660899578));
#8966=CARTESIAN_POINT('Ctrl Pts',(-1.15658031064088,33.8322388726774,-20.3877776163586));
#8967=CARTESIAN_POINT('Ctrl Pts',(8.67860639373843,33.5459814794727,-18.4846573084111));
#8968=CARTESIAN_POINT('Ctrl Pts',(16.4251514758282,33.2597240862677,-12.1330641235064));
#8969=CARTESIAN_POINT('Ctrl Pts',(20.2191578770462,32.9734666930628,-2.86179036864081));
#8970=CARTESIAN_POINT('Ctrl Pts',(19.1469281048403,32.6872092998579,7.09853114565834));
#8971=CARTESIAN_POINT('Ctrl Pts',(13.4678139881271,32.4009519066531,15.3498691352418));
#8972=CARTESIAN_POINT('Ctrl Pts',(4.5458403758454,32.1146945134482,19.9086782143819));
#8973=CARTESIAN_POINT('Ctrl Pts',(-2.12863576871351,31.9238562513117,19.7511787652746));
#8974=CARTESIAN_POINT('Ctrl Pts',(-5.24841461006088,31.8284371202434,18.8841060642764));
#8975=CARTESIAN_POINT('',(19.9991316808277,46.5007921189597,-1.65673427241709E-7));
#8976=CARTESIAN_POINT('',(-19.9995007528663,48.3152749155561,-1.27033267984527E-6));
#8977=CARTESIAN_POINT('Ctrl Pts',(19.9988070203599,46.5007921065586,-1.82265165762029E-7));
#8978=CARTESIAN_POINT('Ctrl Pts',(19.9977348479456,46.5555723672589,-1.89714521270131));
#8979=CARTESIAN_POINT('Ctrl Pts',(19.2630434842179,46.7057676333377,-7.09963052905818));
#8980=CARTESIAN_POINT('Ctrl Pts',(14.8114656757198,46.9513820304849,-14.6567192855135));
#8981=CARTESIAN_POINT('Ctrl Pts',(6.05884297351448,47.2376394236897,-19.9371351381149));
#8982=CARTESIAN_POINT('Ctrl Pts',(-4.15185734125771,47.5238968168946,-20.4196233140866));
#8983=CARTESIAN_POINT('Ctrl Pts',(-13.3634015014218,47.8101542100995,-15.9880716785027));
#8984=CARTESIAN_POINT('Ctrl Pts',(-18.888490694662,48.0739470878867,-8.35866350930721));
#8985=CARTESIAN_POINT('Ctrl Pts',(-19.9973554427857,48.2423208346056,-2.5262162863451));
#8986=CARTESIAN_POINT('Ctrl Pts',(-19.9995007535007,48.3152683646151,-1.08116686021398E-6));
#8987=CARTESIAN_POINT('',(-19.6072011236493,49.2159010775088,1.66756162347936E-6));
#8988=CARTESIAN_POINT('Origin',(-19.0463500680117,48.435432856229,1.3607263294274E-5));
#8989=CARTESIAN_POINT('',(19.6058679089308,47.4014857094307,-2.35004949604E-6));
#8990=CARTESIAN_POINT('Ctrl Pts',(-19.6072030316461,49.2159032081839,1.60286155384512E-6));
#8991=CARTESIAN_POINT('Ctrl Pts',(-19.6067816501543,49.203330313138,-0.426275792872508));
#8992=CARTESIAN_POINT('Ctrl Pts',(-19.5924768093233,49.1907615400189,-0.852580655964902));
#8993=CARTESIAN_POINT('Ctrl Pts',(-19.5045233254736,49.1513849071706,-2.18571271106568));
#8994=CARTESIAN_POINT('Ctrl Pts',(-19.3819834294778,49.1245879404366,-3.08940858976921));
#8995=CARTESIAN_POINT('Ctrl Pts',(-19.1329725722552,49.0883317427113,-4.29490606335534));
#8996=CARTESIAN_POINT('Ctrl Pts',(-19.0603114787009,49.0788692430014,-4.60794239262673));
#8997=CARTESIAN_POINT('Ctrl Pts',(-18.9401432618801,49.0647047400463,-5.0735482197872));
#8998=CARTESIAN_POINT('Ctrl Pts',(-18.8983729653176,49.060002509366,-5.22761525060591));
#8999=CARTESIAN_POINT('Ctrl Pts',(-18.6812712209442,49.0366117127548,-5.99131175879119));
#9000=CARTESIAN_POINT('Ctrl Pts',(-18.4782100947689,49.0179219763301,-6.59296562299305));
#9001=CARTESIAN_POINT('Ctrl Pts',(-18.2365552072984,48.9984910848404,-7.20691447938337));
#9002=CARTESIAN_POINT('Ctrl Pts',(-18.2271399914197,48.9977378216178,-7.2306954572881));
#9003=CARTESIAN_POINT('Ctrl Pts',(-17.9079191962448,48.972325844762,-8.03230287420195));
#9004=CARTESIAN_POINT('Ctrl Pts',(-17.5473025051506,48.9476401862862,-8.78990515873175));
#9005=CARTESIAN_POINT('Ctrl Pts',(-16.8082619476562,48.9028940886777,-10.1171195987818));
#9006=CARTESIAN_POINT('Ctrl Pts',(-16.4456509446924,48.8828167043971,-10.6954897273479));
#9007=CARTESIAN_POINT('Ctrl Pts',(-15.494061206188,48.8340060887899,-12.0525165873347));
#9008=CARTESIAN_POINT('Ctrl Pts',(-14.8748902221565,48.8052733328582,-12.8100173217803));
#9009=CARTESIAN_POINT('Ctrl Pts',(-13.8530446704023,48.7615637936247,-13.8859311262653));
#9010=CARTESIAN_POINT('Ctrl Pts',(-13.4886706872547,48.7465826420941,-14.2409170609952));
#9011=CARTESIAN_POINT('Ctrl Pts',(-12.9761371842976,48.7262712975548,-14.7023357805742));
#9012=CARTESIAN_POINT('Ctrl Pts',(-12.8396520733822,48.7209313871014,-14.8217782159835));
#9013=CARTESIAN_POINT('Ctrl Pts',(-12.6596675585367,48.7139771041085,-14.9748452441566));
#9014=CARTESIAN_POINT('Ctrl Pts',(-12.5899260604413,48.7112917906888,-15.033644357504));
#9015=CARTESIAN_POINT('Ctrl Pts',(-12.5197679116617,48.7086058873076,-15.0919452469018));
#9016=CARTESIAN_POINT('Ctrl Pts',(-12.212478550918,48.6968683234268,-15.3458338469884));
#9017=CARTESIAN_POINT('Ctrl Pts',(-11.9266506073062,48.6861909672936,-15.5687172489956));
#9018=CARTESIAN_POINT('Ctrl Pts',(-11.2211814306965,48.660374828041,-16.0878214953026));
#9019=CARTESIAN_POINT('Ctrl Pts',(-10.7954697869519,48.6452334796304,-16.375837345937));
#9020=CARTESIAN_POINT('Ctrl Pts',(-9.85658418272023,48.6126815424441,-16.9588478846669));
#9021=CARTESIAN_POINT('Ctrl Pts',(-9.33993426346422,48.5952585036796,-17.2483002683697));
#9022=CARTESIAN_POINT('Ctrl Pts',(-7.85918670327092,48.5464485957546,-17.9929052092088));
#9023=CARTESIAN_POINT('Ctrl Pts',(-6.86835083864433,48.5150627741395,-18.3949297192318));
#9024=CARTESIAN_POINT('Ctrl Pts',(-5.40610849892436,48.4699164480949,-18.8538269728879));
#9025=CARTESIAN_POINT('Ctrl Pts',(-4.95554375610351,48.4561550070024,-18.9777333128506));
#9026=CARTESIAN_POINT('Ctrl Pts',(-4.38579997626002,48.4389220991402,-19.1124138626843));
#9027=CARTESIAN_POINT('Ctrl Pts',(-4.2702451379175,48.4354355208088,-19.1386095085077));
#9028=CARTESIAN_POINT('Ctrl Pts',(-4.1501422835403,48.4318203762808,-19.1646717264389));
#9029=CARTESIAN_POINT('Ctrl Pts',(-4.1458258371043,48.4316904610495,-19.165606834932));
#9030=CARTESIAN_POINT('Ctrl Pts',(-4.0634661510139,48.4292118374511,-19.1834194149817));
#9031=CARTESIAN_POINT('Ctrl Pts',(-3.98531851129236,48.4268624363183,-19.1998136271419));
#9032=CARTESIAN_POINT('Ctrl Pts',(-3.15351122639912,48.4018805018885,-19.3689111284035));
#9033=CARTESIAN_POINT('Ctrl Pts',(-2.39073812007398,48.3791916142272,-19.4768916909357));
#9034=CARTESIAN_POINT('Ctrl Pts',(-1.60616290129789,48.3559825983741,-19.5413153366976));
#9035=CARTESIAN_POINT('Ctrl Pts',(-1.58818222374321,48.3554507691778,-19.5427668388019));
#9036=CARTESIAN_POINT('Ctrl Pts',(-1.37086172986357,48.3490237180213,-19.560008898091));
#9037=CARTESIAN_POINT('Ctrl Pts',(-1.17127395833648,48.3431302120151,-19.5727801561809));
#9038=CARTESIAN_POINT('Ctrl Pts',(-0.479597844503868,48.3227343218361,-19.606472534578));
#9039=CARTESIAN_POINT('Ctrl Pts',(0.013286102418994,48.3082282493474,-19.6120100191964));
#9040=CARTESIAN_POINT('Ctrl Pts',(1.4550928330732,48.2657542011168,-19.57446858305));
#9041=CARTESIAN_POINT('Ctrl Pts',(2.40273875226271,48.2377869876892,-19.4815043340363));
#9042=CARTESIAN_POINT('Ctrl Pts',(3.5505193026093,48.2034837742379,-19.2843685920824));
#9043=CARTESIAN_POINT('Ctrl Pts',(3.76188945742675,48.1971484183279,-19.2444835779905));
#9044=CARTESIAN_POINT('Ctrl Pts',(4.37825866350936,48.1786100423119,-19.1176181662758));
#9045=CARTESIAN_POINT('Ctrl Pts',(4.78129143852654,48.1664069588591,-19.0212307403294));
#9046=CARTESIAN_POINT('Ctrl Pts',(5.24551475599071,48.1522265349835,-18.8943094423718));
#9047=CARTESIAN_POINT('Ctrl Pts',(5.31014275639297,48.1502491723321,-18.8762778998765));
#9048=CARTESIAN_POINT('Ctrl Pts',(5.48394225954016,48.1449243314814,-18.8268068202037));
#9049=CARTESIAN_POINT('Ctrl Pts',(5.59293411367368,48.141577168204,-18.7947381054195));
#9050=CARTESIAN_POINT('Ctrl Pts',(5.72686965546532,48.1374526109739,-18.7540354113631));
#9051=CARTESIAN_POINT('Ctrl Pts',(5.75209071479027,48.1366754275012,-18.7463139950038));
#9052=CARTESIAN_POINT('Ctrl Pts',(5.78657148596597,48.1356122034382,-18.7356800664763));
#9053=CARTESIAN_POINT('Ctrl Pts',(5.79584501972296,48.1353261849362,-18.7328123966117));
#9054=CARTESIAN_POINT('Ctrl Pts',(5.80820683148144,48.1349448272535,-18.7289794730873));
#9055=CARTESIAN_POINT('Ctrl Pts',(5.81277176895309,48.1348039857966,-18.7275623704663));
#9056=CARTESIAN_POINT('Ctrl Pts',(5.81978698963184,48.1345875356469,-18.7253834254922));
#9057=CARTESIAN_POINT('Ctrl Pts',(5.83662539776907,48.1340679236853,-18.7201449100937));
#9058=CARTESIAN_POINT('Ctrl Pts',(5.87592809752114,48.1328545745574,-18.707858319053));
#9059=CARTESIAN_POINT('Ctrl Pts',(5.9096383133594,48.1318129817718,-18.6972180968704));
#9060=CARTESIAN_POINT('Ctrl Pts',(5.97708763053299,48.1297276929363,-18.6757920151333));
#9061=CARTESIAN_POINT('Ctrl Pts',(6.022092356136,48.1283346964768,-18.6613137778518));
#9062=CARTESIAN_POINT('Ctrl Pts',(6.35595330452026,48.1179885983135,-18.5525474465879));
#9063=CARTESIAN_POINT('Ctrl Pts',(6.64629305866969,48.1089229047292,-18.4504125673417));
#9064=CARTESIAN_POINT('Ctrl Pts',(7.00982193294155,48.0974683045591,-18.3125162650092));
#9065=CARTESIAN_POINT('Ctrl Pts',(7.08203443799019,48.0951878493007,-18.2846336678027));
#9066=CARTESIAN_POINT('Ctrl Pts',(7.27612718631759,48.0890441712859,-18.2083527515358));
#9067=CARTESIAN_POINT('Ctrl Pts',(7.39811059467327,48.0851681472665,-18.1589967648422));
#9068=CARTESIAN_POINT('Ctrl Pts',(7.68540907451178,48.0760012063776,-18.0393332370837));
#9069=CARTESIAN_POINT('Ctrl Pts',(7.85082421170828,48.0706936960118,-17.9677786290218));
#9070=CARTESIAN_POINT('Ctrl Pts',(8.29920988300392,48.0562174120308,-17.7663530362146));
#9071=CARTESIAN_POINT('Ctrl Pts',(8.58241322170648,48.0469779134921,-17.631091338085));
#9072=CARTESIAN_POINT('Ctrl Pts',(9.12501655464608,48.0290563497609,-17.3555066222462));
#9073=CARTESIAN_POINT('Ctrl Pts',(9.38444559576557,48.0203914760323,-17.2165299437405));
#9074=CARTESIAN_POINT('Ctrl Pts',(9.91964404982089,48.0022855096868,-16.9139673059168));
#9075=CARTESIAN_POINT('Ctrl Pts',(10.1953287557257,47.9928316325509,-16.7493512702773));
#9076=CARTESIAN_POINT('Ctrl Pts',(10.7403192682453,47.9738492756876,-16.4052991417166));
#9077=CARTESIAN_POINT('Ctrl Pts',(11.0096605859493,47.9643236492833,-16.2260998591686));
#9078=CARTESIAN_POINT('Ctrl Pts',(11.3578663157227,47.9517927224927,-15.981630687056));
#9079=CARTESIAN_POINT('Ctrl Pts',(11.4384326607599,47.94887812655,-15.9241642150345));
#9080=CARTESIAN_POINT('Ctrl Pts',(11.7818826886817,47.9363854419023,-15.6752458856582));
#9081=CARTESIAN_POINT('Ctrl Pts',(12.0429344583972,47.9267182931371,-15.4761438113079));
#9082=CARTESIAN_POINT('Ctrl Pts',(12.55626755334,47.9073159793574,-15.0634412266403));
#9083=CARTESIAN_POINT('Ctrl Pts',(12.8086191387971,47.8975833964751,-14.850066102089));
#9084=CARTESIAN_POINT('Ctrl Pts',(13.2401660950119,47.8805533415353,-14.4655313253449));
#9085=CARTESIAN_POINT('Ctrl Pts',(13.4208880059296,47.8733002120349,-14.2983296189777));
#9086=CARTESIAN_POINT('Ctrl Pts',(13.61077591351,47.8655367719165,-14.1156888472204));
#9087=CARTESIAN_POINT('Ctrl Pts',(13.6219915860409,47.8650777572381,-14.1048749832207));
#9088=CARTESIAN_POINT('Ctrl Pts',(13.6662891276205,47.8632629628056,-14.0620602999795));
#9089=CARTESIAN_POINT('Ctrl Pts',(13.6993072904273,47.8619061490794,-14.0299175909868));
#9090=CARTESIAN_POINT('Ctrl Pts',(13.8012331105542,47.8577039369465,-13.9299761680839));
#9091=CARTESIAN_POINT('Ctrl Pts',(13.8698925979742,47.8548523780869,-13.8616355538908));
#9092=CARTESIAN_POINT('Ctrl Pts',(14.1077142109353,47.8448985471237,-13.6212895046834));
#9093=CARTESIAN_POINT('Ctrl Pts',(14.2751282769384,47.8377553819069,-13.4456493973293));
#9094=CARTESIAN_POINT('Ctrl Pts',(14.6686533874954,47.8206016777605,-13.0167464639287));
#9095=CARTESIAN_POINT('Ctrl Pts',(14.8926582694347,47.8105480511321,-12.7595333750696));
#9096=CARTESIAN_POINT('Ctrl Pts',(15.2454589114537,47.794207955796,-12.3319525530783));
#9097=CARTESIAN_POINT('Ctrl Pts',(15.377398793616,47.7879771482951,-12.1667171836235));
#9098=CARTESIAN_POINT('Ctrl Pts',(15.7187476707872,47.7715248378817,-11.7246115917074));
#9099=CARTESIAN_POINT('Ctrl Pts',(15.9248373693485,47.7612460214061,-11.4427382069006));
#9100=CARTESIAN_POINT('Ctrl Pts',(16.2810076950125,47.7427898652737,-10.9269771004624));
#9101=CARTESIAN_POINT('Ctrl Pts',(16.4334340057507,47.734647782986,-10.6961780659702));
#9102=CARTESIAN_POINT('Ctrl Pts',(16.7686364977084,47.7161393945219,-10.1644307461113));
#9103=CARTESIAN_POINT('Ctrl Pts',(16.9491033083092,47.7057409725479,-9.86074013515731));
#9104=CARTESIAN_POINT('Ctrl Pts',(17.2948602390752,47.6848465963771,-9.24117510135631));
#9105=CARTESIAN_POINT('Ctrl Pts',(17.4602526809402,47.6743519429226,-8.92540721416572));
#9106=CARTESIAN_POINT('Ctrl Pts',(17.7740745162704,47.6533179534075,-8.28396908702075));
#9107=CARTESIAN_POINT('Ctrl Pts',(17.9226840079074,47.6427806877801,-7.95846356818851));
#9108=CARTESIAN_POINT('Ctrl Pts',(18.2031279969061,47.6215908302159,-7.29615087032662));
#9109=CARTESIAN_POINT('Ctrl Pts',(18.3350403689834,47.610939063456,-6.95940603860318));
#9110=CARTESIAN_POINT('Ctrl Pts',(18.5315714606538,47.5938198261147,-6.41262820893924));
#9111=CARTESIAN_POINT('Ctrl Pts',(18.6017971633743,47.5874080336572,-6.20653482114424));
#9112=CARTESIAN_POINT('Ctrl Pts',(18.7046001882847,47.5775361667053,-5.88704498027355));
#9113=CARTESIAN_POINT('Ctrl Pts',(18.7394917206376,47.5740907743019,-5.77513441313957));
#9114=CARTESIAN_POINT('Ctrl Pts',(18.7893280056545,47.5690181755496,-5.609974415484));
#9115=CARTESIAN_POINT('Ctrl Pts',(18.8050128212336,47.5673981326572,-5.5571796336321));
#9116=CARTESIAN_POINT('Ctrl Pts',(18.9056607610378,47.5568458524849,-5.21298414781166));
#9117=CARTESIAN_POINT('Ctrl Pts',(18.9844752041623,47.5478433106622,-4.91788313465708));
#9118=CARTESIAN_POINT('Ctrl Pts',(19.141064625869,47.528174963166,-4.26990165435059));
#9119=CARTESIAN_POINT('Ctrl Pts',(19.2163933313853,47.5174886559949,-3.91570874663043));
#9120=CARTESIAN_POINT('Ctrl Pts',(19.2898830617241,47.5054839172568,-3.51503997501085));
#9121=CARTESIAN_POINT('Ctrl Pts',(19.2974679677625,47.5042226217714,-3.47290910661199));
#9122=CARTESIAN_POINT('Ctrl Pts',(19.3697730756268,47.4919782444786,-3.06357626331284));
#9123=CARTESIAN_POINT('Ctrl Pts',(19.4246315310773,47.4809177642685,-2.69190130342181));
#9124=CARTESIAN_POINT('Ctrl Pts',(19.509434928895,47.459633803906,-1.97420327613012));
#9125=CARTESIAN_POINT('Ctrl Pts',(19.5411690365188,47.4494239498424,-1.62885908823425));
#9126=CARTESIAN_POINT('Ctrl Pts',(19.5884228872889,47.4280173198028,-0.903562405473026));
#9127=CARTESIAN_POINT('Ctrl Pts',(19.6023754900884,47.4168090672507,-0.523118893979016));
#9128=CARTESIAN_POINT('Ctrl Pts',(19.6055835249666,47.4041501249414,-0.0933638486528033));
#9129=CARTESIAN_POINT('Ctrl Pts',(19.6057672841097,47.402775725722,-0.0467038463664128));
#9130=CARTESIAN_POINT('Ctrl Pts',(19.605785925524,47.4014001819281,-5.24187100620588E-6));
#9131=CARTESIAN_POINT('Origin',(19.0449389440329,46.6209503918448,-1.32473964343292E-5));
#9132=CARTESIAN_POINT('Ctrl Pts',(19.8820073422271,53.8215324189203,-2.16928191600194));
#9133=CARTESIAN_POINT('Ctrl Pts',(20.2403878253599,53.726113287852,1.11536418941958));
#9134=CARTESIAN_POINT('Ctrl Pts',(19.2977258809055,53.5352750257155,7.8624468438005));
#9135=CARTESIAN_POINT('Ctrl Pts',(13.2349771445217,53.2490176325106,16.0945758546795));
#9136=CARTESIAN_POINT('Ctrl Pts',(3.98895985894218,52.9627602393057,20.4519269391316));
#9137=CARTESIAN_POINT('Ctrl Pts',(-6.21786348556277,52.6765028461009,19.8882367934701));
#9138=CARTESIAN_POINT('Ctrl Pts',(-14.9279158248491,52.3902454528961,14.5379999990931));
#9139=CARTESIAN_POINT('Ctrl Pts',(-20.0457362021479,52.1039880596911,5.68934654186943));
#9140=CARTESIAN_POINT('Ctrl Pts',(-20.3393868297179,51.8177306664862,-4.52856154202624));
#9141=CARTESIAN_POINT('Ctrl Pts',(-15.7383604631598,51.5314732732815,-13.6566096586205));
#9142=CARTESIAN_POINT('Ctrl Pts',(-7.34982640825425,51.2452158800765,-19.4981807763597));
#9143=CARTESIAN_POINT('Ctrl Pts',(2.80745052162402,50.9589584868718,-20.6474474961662));
#9144=CARTESIAN_POINT('Ctrl Pts',(12.2891133779716,50.6727010936669,-16.8278540603191));
#9145=CARTESIAN_POINT('Ctrl Pts',(18.8133631056067,50.3864437004619,-8.95858708284989));
#9146=CARTESIAN_POINT('Ctrl Pts',(20.8101257723898,50.1001863072572,1.06658752638448));
#9147=CARTESIAN_POINT('Ctrl Pts',(17.7988722504664,49.8139289140522,10.8350856291711));
#9148=CARTESIAN_POINT('Ctrl Pts',(10.5042704657129,49.5276715208474,17.9960894911562));
#9149=CARTESIAN_POINT('Ctrl Pts',(0.68178621663003,49.2414141276425,20.8262839719749));
#9150=CARTESIAN_POINT('Ctrl Pts',(-9.30477169522859,48.9551567344375,18.6445745088112));
#9151=CARTESIAN_POINT('Ctrl Pts',(-17.0521101688465,48.6688993412327,11.9759957724126));
#9152=CARTESIAN_POINT('Ctrl Pts',(-20.6958103167559,48.382641948028,2.42535992688936));
#9153=CARTESIAN_POINT('Ctrl Pts',(-19.3590054858939,48.096384554823,-7.7089455976667));
#9154=CARTESIAN_POINT('Ctrl Pts',(-13.3634014999958,47.8101271616183,-15.9880716767965));
#9155=CARTESIAN_POINT('Ctrl Pts',(-4.15185734081463,47.5238697684133,-20.4196233119075));
#9156=CARTESIAN_POINT('Ctrl Pts',(6.05884297286789,47.2376123752085,-19.9371351359873));
#9157=CARTESIAN_POINT('Ctrl Pts',(14.8114656741391,46.9513549820037,-14.6567192839493));
#9158=CARTESIAN_POINT('Ctrl Pts',(19.9996674806065,46.6650975887987,-5.84912269133733));
#9159=CARTESIAN_POINT('Ctrl Pts',(20.3748930268287,46.3788401955939,4.36608173708974));
#9160=CARTESIAN_POINT('Ctrl Pts',(15.8468432295215,46.092582802389,13.5305763088487));
#9161=CARTESIAN_POINT('Ctrl Pts',(7.50520601456908,45.8063254091841,19.4388996157068));
#9162=CARTESIAN_POINT('Ctrl Pts',(-2.64258014806862,45.5200680159793,20.6691970272531));
#9163=CARTESIAN_POINT('Ctrl Pts',(-12.1544219616356,45.2338106227744,16.9253940092725));
#9164=CARTESIAN_POINT('Ctrl Pts',(-18.7412679265197,44.9475532295696,9.10844729341249));
#9165=CARTESIAN_POINT('Ctrl Pts',(-20.8179750253205,44.6612958363647,-0.900472895572584));
#9166=CARTESIAN_POINT('Ctrl Pts',(-17.8847778506707,44.3750384431599,-10.6926917482302));
#9167=CARTESIAN_POINT('Ctrl Pts',(-10.6475585569262,44.088781049955,-17.9116842415039));
#9168=CARTESIAN_POINT('Ctrl Pts',(-0.847974333294289,43.8025236567502,-20.8201795170116));
#9169=CARTESIAN_POINT('Ctrl Pts',(9.1556772999187,43.5162662635452,-18.7182400019411));
#9170=CARTESIAN_POINT('Ctrl Pts',(16.9559894260284,43.2300088703405,-12.1117033556363));
#9171=CARTESIAN_POINT('Ctrl Pts',(20.6757949811244,42.9437514771355,-2.59045121340334));
#9172=CARTESIAN_POINT('Ctrl Pts',(19.4199122905147,42.6574940839306,7.55420030309184));
#9173=CARTESIAN_POINT('Ctrl Pts',(13.490573057858,42.3712366907258,15.8809122584665));
#9174=CARTESIAN_POINT('Ctrl Pts',(4.31468945517329,42.0849792975209,20.3858379885627));
#9175=CARTESIAN_POINT('Ctrl Pts',(-5.89953630681293,41.7987219043161,19.9848544391775));
#9176=CARTESIAN_POINT('Ctrl Pts',(-14.6940220547527,41.5124645111112,14.7744594298729));
#9177=CARTESIAN_POINT('Ctrl Pts',(-19.9523500449508,41.2262071179064,6.00854918214606));
#9178=CARTESIAN_POINT('Ctrl Pts',(-20.4090888491704,40.9399497247015,-4.20333533484782));
#9179=CARTESIAN_POINT('Ctrl Pts',(-15.9543229888732,40.6536923314967,-13.4036753749569));
#9180=CARTESIAN_POINT('Ctrl Pts',(-7.6601044044414,40.3674349382917,-19.3783832169655));
#9181=CARTESIAN_POINT('Ctrl Pts',(2.47753986112505,40.081177545087,-20.6896286053439));
#9182=CARTESIAN_POINT('Ctrl Pts',(12.0189571870956,39.7949201518821,-17.0218566474175));
#9183=CARTESIAN_POINT('Ctrl Pts',(18.667978643597,39.5086627586772,-9.25772698629711));
#9184=CARTESIAN_POINT('Ctrl Pts',(20.8244985061819,39.2224053654723,0.734300726136336));
#9185=CARTESIAN_POINT('Ctrl Pts',(17.9695442013057,38.9361479722674,10.5496169024268));
#9186=CARTESIAN_POINT('Ctrl Pts',(10.7901685164842,38.6498905790626,17.8261380836253));
#9187=CARTESIAN_POINT('Ctrl Pts',(1.01410841375021,38.3636331858577,20.8127489706387));
#9188=CARTESIAN_POINT('Ctrl Pts',(-9.00599973266021,38.0773757926528,18.7907132490618));
#9189=CARTESIAN_POINT('Ctrl Pts',(-16.8587886994996,37.791118399448,12.2466395051997));
#9190=CARTESIAN_POINT('Ctrl Pts',(-20.6544627241623,37.5048610062431,2.75537750166383));
#9191=CARTESIAN_POINT('Ctrl Pts',(-19.4795821698592,37.2186036130384,-7.39897385225628));
#9192=CARTESIAN_POINT('Ctrl Pts',(-13.6168853509782,36.9323462198335,-15.772741325806));
#9193=CARTESIAN_POINT('Ctrl Pts',(-4.47724674959236,36.6460888266286,-20.350754216341));
#9194=CARTESIAN_POINT('Ctrl Pts',(5.73985387411114,36.3598314334237,-20.0313008300997));
#9195=CARTESIAN_POINT('Ctrl Pts',(14.5756425251695,36.0735740402189,-14.8912585408284));
#9196=CARTESIAN_POINT('Ctrl Pts',(19.9037617563098,35.7873166470141,-6.16759295535922));
#9197=CARTESIAN_POINT('Ctrl Pts',(20.4419847678246,35.501059253809,4.04032118507326));
#9198=CARTESIAN_POINT('Ctrl Pts',(16.0607865039894,35.2148018606043,13.2759207538995));
#9199=CARTESIAN_POINT('Ctrl Pts',(7.81451500142174,34.9285444673993,19.3166324516581));
#9200=CARTESIAN_POINT('Ctrl Pts',(-2.31234198487897,34.6422870741945,20.7087425537883));
#9201=CARTESIAN_POINT('Ctrl Pts',(-11.8827264533771,34.3560296809896,17.117234762035));
#9202=CARTESIAN_POINT('Ctrl Pts',(-18.5935011782582,34.0697722877849,9.40641769358296));
#9203=CARTESIAN_POINT('Ctrl Pts',(-20.8296939031357,33.7835148945799,-0.568083127701929));
#9204=CARTESIAN_POINT('Ctrl Pts',(-18.0531693789386,33.4972575013751,-10.4058674407485));
#9205=CARTESIAN_POINT('Ctrl Pts',(-10.932084489912,33.2110001081703,-17.739461833486));
#9206=CARTESIAN_POINT('Ctrl Pts',(-1.18019128621069,32.9247427149654,-20.8039821855523));
#9207=CARTESIAN_POINT('Ctrl Pts',(8.85577519710541,32.6384853217606,-18.8620107522479));
#9208=CARTESIAN_POINT('Ctrl Pts',(16.7604610797938,32.3522279285557,-12.3807535812699));
#9209=CARTESIAN_POINT('Ctrl Pts',(20.6319206735392,32.0659705353507,-2.92021204692769));
#9210=CARTESIAN_POINT('Ctrl Pts',(19.5378004206586,31.7797131421459,7.2434433111845));
#9211=CARTESIAN_POINT('Ctrl Pts',(13.7427535972633,31.493455748941,15.6632281322513));
#9212=CARTESIAN_POINT('Ctrl Pts',(4.63863664625279,31.2071983557361,20.3151013930574));
#9213=CARTESIAN_POINT('Ctrl Pts',(-2.17208338679676,31.0163600935996,20.1543888609112));
#9214=CARTESIAN_POINT('Ctrl Pts',(-5.35555774973262,30.9209409625313,19.2696134153425));
#9215=CARTESIAN_POINT('Ctrl Pts',(19.882015101566,54.1584531662375,-2.16928276260628));
#9216=CARTESIAN_POINT('Ctrl Pts',(20.2404236930918,54.0630340351692,1.11562096321552));
#9217=CARTESIAN_POINT('Ctrl Pts',(19.2977511034636,53.8721957730326,7.86230346211379));
#9218=CARTESIAN_POINT('Ctrl Pts',(13.2349992919163,53.5859383798277,16.0946731949103));
#9219=CARTESIAN_POINT('Ctrl Pts',(3.98896495953832,53.2996809866229,20.4519219837872));
#9220=CARTESIAN_POINT('Ctrl Pts',(-6.21787247295837,53.013423593418,19.8882852218367));
#9221=CARTESIAN_POINT('Ctrl Pts',(-14.9279388286486,52.7271662002131,14.5380130717443));
#9222=CARTESIAN_POINT('Ctrl Pts',(-20.0457666372803,52.4409088070083,5.68935977888184));
#9223=CARTESIAN_POINT('Ctrl Pts',(-20.3394178985806,52.1546514138034,-4.5285707370861));
#9224=CARTESIAN_POINT('Ctrl Pts',(-15.7383844244987,51.8683940205986,-13.6566293271281));
#9225=CARTESIAN_POINT('Ctrl Pts',(-7.34983762848069,51.5821366273937,-19.4982110782957));
#9226=CARTESIAN_POINT('Ctrl Pts',(2.80745480935421,51.2958792341888,-20.6474786824237));
#9227=CARTESIAN_POINT('Ctrl Pts',(12.2891321083321,51.009621840984,-16.8278798594047));
#9228=CARTESIAN_POINT('Ctrl Pts',(18.8133917878895,50.7233644477791,-8.9586006667782));
#9229=CARTESIAN_POINT('Ctrl Pts',(20.8101574956848,50.4371070545742,1.06658911564764));
#9230=CARTESIAN_POINT('Ctrl Pts',(17.7988993847101,50.1508496613694,10.8351021653035));
#9231=CARTESIAN_POINT('Ctrl Pts',(10.5042864788456,49.8645922681645,17.9961169162953));
#9232=CARTESIAN_POINT('Ctrl Pts',(0.681787256114834,49.5783348749596,20.8263157255456));
#9233=CARTESIAN_POINT('Ctrl Pts',(-9.30478588008312,49.2920774817548,18.6446029294641));
#9234=CARTESIAN_POINT('Ctrl Pts',(-17.052136164146,49.0058200885499,11.9760140305608));
#9235=CARTESIAN_POINT('Ctrl Pts',(-20.6958418667935,48.7195626953451,2.42536362367553));
#9236=CARTESIAN_POINT('Ctrl Pts',(-19.3590349979964,48.4333053021402,-7.70895734938287));
#9237=CARTESIAN_POINT('Ctrl Pts',(-13.3634218720267,48.1470479089353,-15.9880960501874));
#9238=CARTESIAN_POINT('Ctrl Pts',(-4.15186367017042,47.8607905157305,-20.4196544408173));
#9239=CARTESIAN_POINT('Ctrl Pts',(6.05885220935598,47.5745331225256,-19.9371655294731));
#9240=CARTESIAN_POINT('Ctrl Pts',(14.8114882536886,47.2882757293207,-14.6567416275742));
#9241=CARTESIAN_POINT('Ctrl Pts',(19.999697969383,47.0020183361159,-5.84913160812478));
#9242=CARTESIAN_POINT('Ctrl Pts',(20.3749240876235,46.7157609429111,4.3660883930297));
#9243=CARTESIAN_POINT('Ctrl Pts',(15.8468673874663,46.4295035497061,13.5305969357253));
#9244=CARTESIAN_POINT('Ctrl Pts',(7.50521745598693,46.1432461565013,19.4389292496142));
#9245=CARTESIAN_POINT('Ctrl Pts',(-2.64258417658742,45.8569887632964,20.6692285367031));
#9246=CARTESIAN_POINT('Ctrl Pts',(-12.1544404906166,45.5707313700916,16.9254198114298));
#9247=CARTESIAN_POINT('Ctrl Pts',(-18.7412964969115,45.2844739768867,9.10846117891405));
#9248=CARTESIAN_POINT('Ctrl Pts',(-20.818006761578,44.9982165836819,-0.900474268311177));
#9249=CARTESIAN_POINT('Ctrl Pts',(-17.884805115374,44.711959190477,-10.6927080488558));
#9250=CARTESIAN_POINT('Ctrl Pts',(-10.6475747887479,44.4257017972721,-17.911711547225));
#9251=CARTESIAN_POINT('Ctrl Pts',(-0.847975626000782,44.1394444040673,-20.8202112566298));
#9252=CARTESIAN_POINT('Ctrl Pts',(9.15569125742084,43.8531870108624,-18.7182685372275));
#9253=CARTESIAN_POINT('Ctrl Pts',(16.9560152748269,43.5669296176575,-12.1117218194943));
#9254=CARTESIAN_POINT('Ctrl Pts',(20.6758265006334,43.2806722244527,-2.59045516245342));
#9255=CARTESIAN_POINT('Ctrl Pts',(19.4199418954754,42.9944148312478,7.55421181919965));
#9256=CARTESIAN_POINT('Ctrl Pts',(13.4905936237534,42.7081574380429,15.8809364683485));
#9257=CARTESIAN_POINT('Ctrl Pts',(4.31469603276285,42.4219000448381,20.3858690660427));
#9258=CARTESIAN_POINT('Ctrl Pts',(-5.89954530044473,42.1356426516332,19.9848849053722));
#9259=CARTESIAN_POINT('Ctrl Pts',(-14.694044455263,41.8493852584283,14.7744819530071));
#9260=CARTESIAN_POINT('Ctrl Pts',(-19.9523804615937,41.5631278652235,6.00855834196412));
#9261=CARTESIAN_POINT('Ctrl Pts',(-20.4091199620956,41.2768704720186,-4.20334174268201));
#9262=CARTESIAN_POINT('Ctrl Pts',(-15.9543473106671,40.9906130788138,-13.40369580838));
#9263=CARTESIAN_POINT('Ctrl Pts',(-7.66011608199624,40.7043556856089,-19.3784127586167));
#9264=CARTESIAN_POINT('Ctrl Pts',(2.47754363804592,40.4180982924041,-20.6896601459419));
#9265=CARTESIAN_POINT('Ctrl Pts',(12.0189755095652,40.1318408991992,-17.0218825966283));
#9266=CARTESIAN_POINT('Ctrl Pts',(18.6680071022621,39.8455835059943,-9.25774109937032));
#9267=CARTESIAN_POINT('Ctrl Pts',(20.8245302523833,39.5593261127894,0.734301845551369));
#9268=CARTESIAN_POINT('Ctrl Pts',(17.9695715952335,39.2730687195846,10.5496329849401));
#9269=CARTESIAN_POINT('Ctrl Pts',(10.7901849657073,38.9868113263797,17.826165258934));
#9270=CARTESIAN_POINT('Ctrl Pts',(1.01410995972682,38.7005539331749,20.81278069893));
#9271=CARTESIAN_POINT('Ctrl Pts',(-9.00601346199351,38.41429653997,18.7907418948295));
#9272=CARTESIAN_POINT('Ctrl Pts',(-16.8588144001008,38.1280391467652,12.2466581747665));
#9273=CARTESIAN_POINT('Ctrl Pts',(-20.6544942111877,37.8417817535602,2.75538170213111));
#9274=CARTESIAN_POINT('Ctrl Pts',(-19.4796118657114,37.5555243603555,-7.39898513171288));
#9275=CARTESIAN_POINT('Ctrl Pts',(-13.6169061095779,37.2692669671505,-15.7727653708132));
#9276=CARTESIAN_POINT('Ctrl Pts',(-4.47725357470453,36.9830095739457,-20.3507852402813));
#9277=CARTESIAN_POINT('Ctrl Pts',(5.73986262373496,36.6967521807408,-20.0313313672114));
#9278=CARTESIAN_POINT('Ctrl Pts',(14.5756647463655,36.410494787536,-14.8912812417979));
#9279=CARTESIAN_POINT('Ctrl Pts',(19.9037920965896,36.1242373943311,-6.16760235807353));
#9280=CARTESIAN_POINT('Ctrl Pts',(20.4420159354636,35.8379800011263,4.04032734527402));
#9281=CARTESIAN_POINT('Ctrl Pts',(16.0608109789909,35.5517226079214,13.2759409908208));
#9282=CARTESIAN_POINT('Ctrl Pts',(7.81452693247899,35.2654652147165,19.3166619026467));
#9283=CARTESIAN_POINT('Ctrl Pts',(-2.31234554602861,34.9792078215116,20.7087741166053));
#9284=CARTESIAN_POINT('Ctrl Pts',(-11.8827444963342,34.6929504283068,17.1172608704274));
#9285=CARTESIAN_POINT('Ctrl Pts',(-18.5935296664541,34.4066930351019,9.40643200588238));
#9286=CARTESIAN_POINT('Ctrl Pts',(-20.8297253723109,34.1204356418971,-0.568083939057994));
#9287=CARTESIAN_POINT('Ctrl Pts',(-18.0531974678697,33.8341782486922,-10.405883412998));
#9288=CARTESIAN_POINT('Ctrl Pts',(-10.9321000251677,33.5479208554873,-17.7394886598123));
#9289=CARTESIAN_POINT('Ctrl Pts',(-1.18019533658981,33.2616634622825,-20.8040143323683));
#9290=CARTESIAN_POINT('Ctrl Pts',(8.85579318113883,32.9754060690776,-18.8620386465184));
#9291=CARTESIAN_POINT('Ctrl Pts',(16.7604777000194,32.6891486758727,-12.3807741685743));
#9292=CARTESIAN_POINT('Ctrl Pts',(20.6319699178433,32.4028912826679,-2.92021308542962));
#9293=CARTESIAN_POINT('Ctrl Pts',(19.5377947057816,32.116633889463,7.24344754340617));
#9294=CARTESIAN_POINT('Ctrl Pts',(13.7428460754484,31.8303764962582,15.6632657276355));
#9295=CARTESIAN_POINT('Ctrl Pts',(4.6384910729955,31.5441191030533,20.3151030995989));
#9296=CARTESIAN_POINT('Ctrl Pts',(-2.17183579157919,31.3532808409167,20.1544657756997));
#9297=CARTESIAN_POINT('Ctrl Pts',(-5.35555983984289,31.2578617098484,19.2696209356829));
#9298=CARTESIAN_POINT('Ctrl Pts',(19.7370447129227,54.4928894446317,-2.15346536363711));
#9299=CARTESIAN_POINT('Ctrl Pts',(20.0928386172918,54.3974703135635,1.10747410522759));
#9300=CARTESIAN_POINT('Ctrl Pts',(19.1570400488094,54.2066320514269,7.80498221922621));
#9301=CARTESIAN_POINT('Ctrl Pts',(13.1384950320294,53.920374658222,15.9773139798558));
#9302=CARTESIAN_POINT('Ctrl Pts',(3.9598791163751,53.6341172650172,20.3027967189925));
#9303=CARTESIAN_POINT('Ctrl Pts',(-6.17253433052216,53.3478598718123,19.743267167862));
#9304=CARTESIAN_POINT('Ctrl Pts',(-14.8190904332414,53.0616024786074,14.4320083013198));
#9305=CARTESIAN_POINT('Ctrl Pts',(-19.8996011664157,52.7753450854025,5.64787509142778));
#9306=CARTESIAN_POINT('Ctrl Pts',(-20.1911112347184,52.4890876921976,-4.49555015415728));
#9307=CARTESIAN_POINT('Ctrl Pts',(-15.6236266067991,52.2028302989928,-13.5570508640439));
#9308=CARTESIAN_POINT('Ctrl Pts',(-7.2962456379218,51.916572905788,-19.3560381235406));
#9309=CARTESIAN_POINT('Ctrl Pts',(2.78698400443237,51.6303155125832,-20.4969257830247));
#9310=CARTESIAN_POINT('Ctrl Pts',(12.1995248170417,51.3440581193784,-16.7051778811109));
#9311=CARTESIAN_POINT('Ctrl Pts',(18.6762122809916,51.0578007261735,-8.89327824277698));
#9312=CARTESIAN_POINT('Ctrl Pts',(20.6584183955247,50.7715433329684,1.05881198872463));
#9313=CARTESIAN_POINT('Ctrl Pts',(17.669117138786,50.4852859397637,10.7560970606126));
#9314=CARTESIAN_POINT('Ctrl Pts',(10.4276935468266,50.1990285465587,17.864896641799));
#9315=CARTESIAN_POINT('Ctrl Pts',(0.676815944152253,49.9127711533539,20.6744588059563));
#9316=CARTESIAN_POINT('Ctrl Pts',(-9.23693921253987,49.6265137601491,18.5086541616323));
#9317=CARTESIAN_POINT('Ctrl Pts',(-16.927799008184,49.3402563669442,11.8886898671268));
#9318=CARTESIAN_POINT('Ctrl Pts',(-20.5449363090833,49.0539989737394,2.4076788707647));
#9319=CARTESIAN_POINT('Ctrl Pts',(-19.2178768855657,48.7677415805344,-7.65274680644568));
#9320=CARTESIAN_POINT('Ctrl Pts',(-13.2659813019117,48.4814841873296,-15.8715174366262));
#9321=CARTESIAN_POINT('Ctrl Pts',(-4.12158998975137,48.1952267941247,-20.2707627281059));
#9322=CARTESIAN_POINT('Ctrl Pts',(6.01467355368128,47.9089694009199,-19.7917919272407));
#9323=CARTESIAN_POINT('Ctrl Pts',(14.7034889797369,47.622712007715,-14.5498707023067));
#9324=CARTESIAN_POINT('Ctrl Pts',(19.8538684063473,47.3364546145102,-5.80648214872466));
#9325=CARTESIAN_POINT('Ctrl Pts',(20.2263585302269,47.0501972213053,4.33425267413485));
#9326=CARTESIAN_POINT('Ctrl Pts',(15.7313185551722,46.7639398281004,13.4319373938779));
#9327=CARTESIAN_POINT('Ctrl Pts',(7.45049250045153,46.4776824348956,19.2971885811954));
#9328=CARTESIAN_POINT('Ctrl Pts',(-2.62331554081368,46.1914250416906,20.5185170324391));
#9329=CARTESIAN_POINT('Ctrl Pts',(-12.0658153149562,45.9051676484858,16.8020066189368));
#9330=CARTESIAN_POINT('Ctrl Pts',(-18.6046426792862,45.6189102552809,9.04204603026122));
#9331=CARTESIAN_POINT('Ctrl Pts',(-20.6662104277552,45.3326528620763,-0.893908380702582));
#9332=CARTESIAN_POINT('Ctrl Pts',(-17.7543964802563,45.0463954688714,-10.6147412243158));
#9333=CARTESIAN_POINT('Ctrl Pts',(-10.5699370573576,44.7601380756664,-17.7811067214846));
#9334=CARTESIAN_POINT('Ctrl Pts',(-0.84179253687644,44.4738806824615,-20.6683988485367));
#9335=CARTESIAN_POINT('Ctrl Pts',(9.08893172648174,44.1876232892566,-18.5817826300031));
#9336=CARTESIAN_POINT('Ctrl Pts',(16.8323789928121,43.9013658960517,-12.023408130795));
#9337=CARTESIAN_POINT('Ctrl Pts',(20.5250668867329,43.615108502847,-2.57156662998747));
#9338=CARTESIAN_POINT('Ctrl Pts',(19.2783396750253,43.3288511096421,7.49912961694042));
#9339=CARTESIAN_POINT('Ctrl Pts',(13.3922257695861,43.0425937164372,15.765139218344));
#9340=CARTESIAN_POINT('Ctrl Pts',(4.28323504579928,42.7563363232324,20.23722370237));
#9341=CARTESIAN_POINT('Ctrl Pts',(-5.85652824515769,42.4700789300275,19.8391633531002));
#9342=CARTESIAN_POINT('Ctrl Pts',(-14.586901533134,42.1838215368227,14.6667525137634));
#9343=CARTESIAN_POINT('Ctrl Pts',(-19.8068959183427,41.8975641436178,5.96474640846269));
#9344=CARTESIAN_POINT('Ctrl Pts',(-20.2603050624619,41.6113067504129,-4.17269270535336));
#9345=CARTESIAN_POINT('Ctrl Pts',(-15.8380147790261,41.3250493572081,-13.3059615773035));
#9346=CARTESIAN_POINT('Ctrl Pts',(-7.60426166945711,41.0387919640032,-19.2371133515337));
#9347=CARTESIAN_POINT('Ctrl Pts',(2.45947840992641,40.7525345707984,-20.5387996627956));
#9348=CARTESIAN_POINT('Ctrl Pts',(11.9313380887713,40.4662771775936,-16.8977660372228));
#9349=CARTESIAN_POINT('Ctrl Pts',(18.5318876807269,40.1800197843886,-9.19023746300115));
#9350=CARTESIAN_POINT('Ctrl Pts',(20.6726863519516,39.8937623911836,0.728947618830711));
#9351=CARTESIAN_POINT('Ctrl Pts',(17.8385448778458,39.6075049979789,10.4727094048572));
#9352=CARTESIAN_POINT('Ctrl Pts',(10.7115073796243,39.321247604774,17.6961842015056));
#9353=CARTESIAN_POINT('Ctrl Pts',(1.00671548744389,39.0349902115692,20.6610224714042));
#9354=CARTESIAN_POINT('Ctrl Pts',(-8.9403453199108,38.7487328183642,18.6537275417211));
#9355=CARTESIAN_POINT('Ctrl Pts',(-16.7358868668444,38.4624754251595,12.1573605857223));
#9356=CARTESIAN_POINT('Ctrl Pts',(-20.503890143557,38.1762180319544,2.73529059324405));
#9357=CARTESIAN_POINT('Ctrl Pts',(-19.33757455641,37.8899606387497,-7.34503477854738));
#9358=CARTESIAN_POINT('Ctrl Pts',(-13.517617236764,37.6037032455448,-15.6577568599128));
#9359=CARTESIAN_POINT('Ctrl Pts',(-4.44460728508951,37.3174458523401,-20.2023956934235));
#9360=CARTESIAN_POINT('Ctrl Pts',(5.69800990880737,37.0311884591351,-19.8852711464579));
#9361=CARTESIAN_POINT('Ctrl Pts',(14.4693850002776,36.7449310659304,-14.7827001502411));
#9362=CARTESIAN_POINT('Ctrl Pts',(19.7586618398003,36.4586736727254,-6.12263074106941));
#9363=CARTESIAN_POINT('Ctrl Pts',(20.292961171718,36.1724162795205,4.01086694177077));
#9364=CARTESIAN_POINT('Ctrl Pts',(15.9437021585503,35.8861588863157,13.1791382953564));
#9365=CARTESIAN_POINT('Ctrl Pts',(7.75754661872747,35.5999014931108,19.1758127572141));
#9366=CARTESIAN_POINT('Ctrl Pts',(-2.29548487265202,35.3136440999058,20.557774262586));
#9367=CARTESIAN_POINT('Ctrl Pts',(-11.7961004194361,35.027386706701,16.9924488512601));
#9368=CARTESIAN_POINT('Ctrl Pts',(-18.4579532968679,34.7411293134963,9.33784417795784));
#9369=CARTESIAN_POINT('Ctrl Pts',(-20.6778436048429,34.4548719202914,-0.56394170749053));
#9370=CARTESIAN_POINT('Ctrl Pts',(-17.9215609578856,34.1686145270866,-10.3300079903957));
#9371=CARTESIAN_POINT('Ctrl Pts',(-10.8523877070055,33.8823571338816,-17.6101396228364));
#9372=CARTESIAN_POINT('Ctrl Pts',(-1.17158973036585,33.5960997406767,-20.6523200049055));
#9373=CARTESIAN_POINT('Ctrl Pts',(8.79122016887741,33.3098423474718,-18.7245044680255));
#9374=CARTESIAN_POINT('Ctrl Pts',(16.6382676249548,33.023584954267,-12.2904985789158));
#9375=CARTESIAN_POINT('Ctrl Pts',(20.4815292364763,32.7373275610622,-2.89892025733971));
#9376=CARTESIAN_POINT('Ctrl Pts',(19.3953348503728,32.4510701678573,7.1906316322661));
#9377=CARTESIAN_POINT('Ctrl Pts',(13.6426354765354,32.1648127746525,15.5490549864594));
#9378=CARTESIAN_POINT('Ctrl Pts',(4.60467641235715,31.8785553814475,20.1669751329149));
#9379=CARTESIAN_POINT('Ctrl Pts',(-2.15601166901366,31.687717119311,20.0075054986211));
#9380=CARTESIAN_POINT('Ctrl Pts',(-5.31650959330506,31.5922979882427,19.1291158399072));
#9381=CARTESIAN_POINT('Ctrl Pts',(19.4916112617573,54.7221509165299,-2.12668666176709));
#9382=CARTESIAN_POINT('Ctrl Pts',(19.8429547143851,54.6267317854616,1.0934633119458));
#9383=CARTESIAN_POINT('Ctrl Pts',(18.9188025464289,54.435893523325,7.70806260044675));
#9384=CARTESIAN_POINT('Ctrl Pts',(12.9750998048337,54.1496361301202,15.7785484496065));
#9385=CARTESIAN_POINT('Ctrl Pts',(3.91063405100273,53.8633787369153,20.0503401175446));
#9386=CARTESIAN_POINT('Ctrl Pts',(-6.09577171275476,53.5771213437104,19.4977183968944));
#9387=CARTESIAN_POINT('Ctrl Pts',(-14.6347965386317,53.2908639505056,14.2525369616721));
#9388=CARTESIAN_POINT('Ctrl Pts',(-19.6521252013387,53.0046065573007,5.57763254162236));
#9389=CARTESIAN_POINT('Ctrl Pts',(-19.9400098088463,52.7183491640959,-4.43964030615103));
#9390=CARTESIAN_POINT('Ctrl Pts',(-15.4293275720539,52.432091770891,-13.3884532914578));
#9391=CARTESIAN_POINT('Ctrl Pts',(-7.20550781106948,52.1458343776861,-19.1153213806834));
#9392=CARTESIAN_POINT('Ctrl Pts',(2.75232441408898,51.8595769844812,-20.2420215047524));
#9393=CARTESIAN_POINT('Ctrl Pts',(12.0478086851997,51.5733195912764,-16.4974282574968));
#9394=CARTESIAN_POINT('Ctrl Pts',(18.4439505479574,51.2870621980715,-8.78267942887381));
#9395=CARTESIAN_POINT('Ctrl Pts',(20.401505487785,51.0008048048667,1.04564439017211));
#9396=CARTESIAN_POINT('Ctrl Pts',(17.4493798771779,50.7145474116618,10.6223317120683));
#9397=CARTESIAN_POINT('Ctrl Pts',(10.298012318395,50.4282900184569,17.6427246297376));
#9398=CARTESIAN_POINT('Ctrl Pts',(0.668398903120931,50.1420326252521,20.4173464106668));
#9399=CARTESIAN_POINT('Ctrl Pts',(-9.12206648239754,49.8557752320472,18.2784762244733));
#9400=CARTESIAN_POINT('Ctrl Pts',(-16.7172809522183,49.5695178388423,11.7408393464271));
#9401=CARTESIAN_POINT('Ctrl Pts',(-20.2894346900898,49.2832604456375,2.37773641541062));
#9402=CARTESIAN_POINT('Ctrl Pts',(-18.9788788870531,48.9970030524326,-7.55757546283069));
#9403=CARTESIAN_POINT('Ctrl Pts',(-13.1010024648366,48.7107456592278,-15.6741355444392));
#9404=CARTESIAN_POINT('Ctrl Pts',(-4.070332935494,48.4244882660229,-20.0186707957866));
#9405=CARTESIAN_POINT('Ctrl Pts',(5.93987367075858,48.1382308728181,-19.5456565873916));
#9406=CARTESIAN_POINT('Ctrl Pts',(14.5206329619597,47.8519734796132,-14.368925117269));
#9407=CARTESIAN_POINT('Ctrl Pts',(19.606961068963,47.5657160864083,-5.73427138265408));
#9408=CARTESIAN_POINT('Ctrl Pts',(19.9748188187978,47.2794586932035,4.28035089713567));
#9409=CARTESIAN_POINT('Ctrl Pts',(15.5356802091074,46.9932012999986,13.2648946881484));
#9410=CARTESIAN_POINT('Ctrl Pts',(7.35783643827567,46.7069439067937,19.0572042439321));
#9411=CARTESIAN_POINT('Ctrl Pts',(-2.59069137699606,46.4206865135889,20.2633439697462));
#9412=CARTESIAN_POINT('Ctrl Pts',(-11.915762021975,46.134429120384,16.5930529464284));
#9413=CARTESIAN_POINT('Ctrl Pts',(-18.3732710043605,45.8481717271792,8.92959703724159));
#9414=CARTESIAN_POINT('Ctrl Pts',(-20.4092006155558,45.5619143339743,-0.882791527622558));
#9415=CARTESIAN_POINT('Ctrl Pts',(-17.5335986653375,45.2756569407694,-10.4827338271133));
#9416=CARTESIAN_POINT('Ctrl Pts',(-10.4384868552237,44.9893995475646,-17.559976731777));
#9417=CARTESIAN_POINT('Ctrl Pts',(-0.831323808583485,44.7031421543597,-20.4113618206262));
#9418=CARTESIAN_POINT('Ctrl Pts',(8.97589965201017,44.4168847611548,-18.350695247981));
#9419=CARTESIAN_POINT('Ctrl Pts',(16.6230476023797,44.13062736795,-11.8738822234453));
#9420=CARTESIAN_POINT('Ctrl Pts',(20.2698123685242,43.8443699747451,-2.53958602769265));
#9421=CARTESIAN_POINT('Ctrl Pts',(19.0385897471557,43.5581125815403,7.40586869224184));
#9422=CARTESIAN_POINT('Ctrl Pts',(13.2256769268747,43.2718551883354,15.569080270625));
#9423=CARTESIAN_POINT('Ctrl Pts',(4.22996773592773,42.9855977951305,19.9855488691264));
#9424=CARTESIAN_POINT('Ctrl Pts',(-5.78369509417002,42.6993404019257,19.5924388911872));
#9425=CARTESIAN_POINT('Ctrl Pts',(-14.4054954240311,42.4130830087208,14.4843533592442));
#9426=CARTESIAN_POINT('Ctrl Pts',(-19.5605727417728,42.126825615516,5.89056743115988));
#9427=CARTESIAN_POINT('Ctrl Pts',(-20.0083431840418,41.8405682223111,-4.12080012580584));
#9428=CARTESIAN_POINT('Ctrl Pts',(-15.6410495338402,41.5543108291062,-13.140485536204));
#9429=CARTESIAN_POINT('Ctrl Pts',(-7.50969329803673,41.2680534359013,-18.9978761238368));
#9430=CARTESIAN_POINT('Ctrl Pts',(2.42889176287495,40.9817960426965,-20.2833743605813));
#9431=CARTESIAN_POINT('Ctrl Pts',(11.7829571859348,40.6955386494916,-16.6876214782579));
#9432=CARTESIAN_POINT('Ctrl Pts',(18.3014208039293,40.4092812562868,-9.07594552676596));
#9433=CARTESIAN_POINT('Ctrl Pts',(20.4155960036494,40.1230238630819,0.719882256253895));
#9434=CARTESIAN_POINT('Ctrl Pts',(17.6167005738301,39.8367664698771,10.3424683484829));
#9435=CARTESIAN_POINT('Ctrl Pts',(10.578296575951,39.5505090766722,17.4761103280605));
#9436=CARTESIAN_POINT('Ctrl Pts',(0.994195738873623,39.2642516834673,20.4040771778391));
#9437=CARTESIAN_POINT('Ctrl Pts',(-8.82916110063272,38.9779942902625,18.4217454360012));
#9438=CARTESIAN_POINT('Ctrl Pts',(-16.5277554750095,38.6917368970576,12.0061688144023));
#9439=CARTESIAN_POINT('Ctrl Pts',(-20.2488989842305,38.4054795038528,2.70127388156862));
#9440=CARTESIAN_POINT('Ctrl Pts',(-19.0970879698103,38.1192221106478,-7.25369021320675));
#9441=CARTESIAN_POINT('Ctrl Pts',(-13.3495089963898,37.832964717443,-15.4630333442186));
#9442=CARTESIAN_POINT('Ctrl Pts',(-4.38933311268913,37.5467073242381,-19.9511539894729));
#9443=CARTESIAN_POINT('Ctrl Pts',(5.62714812935582,37.2604499310333,-19.6379732771709));
#9444=CARTESIAN_POINT('Ctrl Pts',(14.2894403531082,36.9741925378284,-14.598859044082));
#9445=CARTESIAN_POINT('Ctrl Pts',(19.512938515618,36.6879351446235,-6.04648827697771));
#9446=CARTESIAN_POINT('Ctrl Pts',(20.0405931700484,36.4016777514187,3.96098686433946));
#9447=CARTESIAN_POINT('Ctrl Pts',(15.7454225689498,36.1154203582138,13.0152394597937));
#9448=CARTESIAN_POINT('Ctrl Pts',(7.66107194303644,35.829162965009,18.937337874762));
#9449=CARTESIAN_POINT('Ctrl Pts',(-2.26693765382205,35.5429055718041,20.3021129942798));
#9450=CARTESIAN_POINT('Ctrl Pts',(-11.6494014308144,35.2566481785992,16.781126781882));
#9451=CARTESIAN_POINT('Ctrl Pts',(-18.2284057518238,34.9703907853944,9.22171659580266));
#9452=CARTESIAN_POINT('Ctrl Pts',(-20.4206893856,34.6841333921895,-0.556928447910499));
#9453=CARTESIAN_POINT('Ctrl Pts',(-17.6986837170356,34.3978759989846,-10.2015415005054));
#9454=CARTESIAN_POINT('Ctrl Pts',(-10.7174259373256,34.1116186057798,-17.3911360221588));
#9455=CARTESIAN_POINT('Ctrl Pts',(-1.15701746684761,33.8253612125749,-20.3954825342843));
#9456=CARTESIAN_POINT('Ctrl Pts',(8.6818863213883,33.5391038193701,-18.4916429665119));
#9457=CARTESIAN_POINT('Ctrl Pts',(16.4313585810362,33.2528464261652,-12.1376494739461));
#9458=CARTESIAN_POINT('Ctrl Pts',(20.2267995627571,32.9665890329603,-2.8628717936124));
#9459=CARTESIAN_POINT('Ctrl Pts',(19.1541630647916,32.6803316397554,7.101213614408));
#9460=CARTESIAN_POINT('Ctrl Pts',(13.4729057438463,32.3940742465506,15.3556705141589));
#9461=CARTESIAN_POINT('Ctrl Pts',(4.54755400228875,32.1078168533457,19.9162012301402));
#9462=CARTESIAN_POINT('Ctrl Pts',(-2.12943310431676,31.9169785912092,19.7586443984892));
#9463=CARTESIAN_POINT('Ctrl Pts',(-5.25039790755787,31.8215594601409,18.8912420859273));
#9464=CARTESIAN_POINT('Ctrl Pts',(19.4891569929248,54.7244434698974,-2.1264188819145));
#9465=CARTESIAN_POINT('Ctrl Pts',(19.8404559422262,54.6290243388291,1.09332320776234));
#9466=CARTESIAN_POINT('Ctrl Pts',(18.9164202351586,54.4381860766925,7.70709343019511));
#9467=CARTESIAN_POINT('Ctrl Pts',(12.9734658962871,54.1519286834877,15.7765608474946));
#9468=CARTESIAN_POINT('Ctrl Pts',(3.91014161352722,53.8656712902828,20.0478156190887));
#9469=CARTESIAN_POINT('Ctrl Pts',(-6.09500410711914,53.5794138970779,19.4952629748948));
#9470=CARTESIAN_POINT('Ctrl Pts',(-14.6329536490035,53.2931565038731,14.250742296303));
#9471=CARTESIAN_POINT('Ctrl Pts',(-19.6496505079137,53.0068991106682,5.57693013492155));
#9472=CARTESIAN_POINT('Ctrl Pts',(-19.9374988617836,52.7206417174634,-4.43908122263271));
#9473=CARTESIAN_POINT('Ctrl Pts',(-15.4273846337018,52.4343843242585,-13.3867673608494));
#9474=CARTESIAN_POINT('Ctrl Pts',(-7.20460045708284,52.1481269310536,-19.1129142776718));
#9475=CARTESIAN_POINT('Ctrl Pts',(2.75197782746062,51.8618695378487,-20.2394725301833));
#9476=CARTESIAN_POINT('Ctrl Pts',(12.0462915644812,51.5756121446439,-16.4953508168554));
#9477=CARTESIAN_POINT('Ctrl Pts',(18.4416279927814,51.289354751439,-8.78157347033156));
#9478=CARTESIAN_POINT('Ctrl Pts',(20.3989364274587,51.0030973582342,1.0455127177103));
#9479=CARTESIAN_POINT('Ctrl Pts',(17.4471825633646,50.7168399650293,10.6209940943791));
#9480=CARTESIAN_POINT('Ctrl Pts',(10.2967155408141,50.4305825718244,17.6405029690713));
#9481=CARTESIAN_POINT('Ctrl Pts',(0.668314734963058,50.1443251786196,20.4147753555185));
#9482=CARTESIAN_POINT('Ctrl Pts',(-9.12091778583661,49.8580677854147,18.2761745066984));
#9483=CARTESIAN_POINT('Ctrl Pts',(-16.7151758279943,49.5718103922098,11.7393608807856));
#9484=CARTESIAN_POINT('Ctrl Pts',(-20.2868797422733,49.285552999005,2.37743699886982));
#9485=CARTESIAN_POINT('Ctrl Pts',(-18.976488971025,48.9992956058001,-7.55662377486285));
#9486=CARTESIAN_POINT('Ctrl Pts',(-13.099352720615,48.7130382125953,-15.6721617783377));
#9487=CARTESIAN_POINT('Ctrl Pts',(-4.06982037866806,48.4267808193904,-20.0161499439244));
#9488=CARTESIAN_POINT('Ctrl Pts',(5.93912569194617,48.1405234261856,-19.5431952998601));
#9489=CARTESIAN_POINT('Ctrl Pts',(14.5188044507151,47.8542660329807,-14.3671157098405));
#9490=CARTESIAN_POINT('Ctrl Pts',(19.6044920616628,47.5680086397758,-5.73354929431732));
#9491=CARTESIAN_POINT('Ctrl Pts',(19.9723034889967,47.281751246571,4.27981189379005));
#9492=CARTESIAN_POINT('Ctrl Pts',(15.5337238780006,46.9954938533661,13.2632243057925));
#9493=CARTESIAN_POINT('Ctrl Pts',(7.35690990244912,46.7092364601612,19.0548044647804));
#9494=CARTESIAN_POINT('Ctrl Pts',(-2.59036514408827,46.4229790669564,20.2607923074049));
#9495=CARTESIAN_POINT('Ctrl Pts',(-11.9142615292001,46.1367216737515,16.5909634656204));
#9496=CARTESIAN_POINT('Ctrl Pts',(-18.3709573495274,45.8504642805467,8.92847257740328));
#9497=CARTESIAN_POINT('Ctrl Pts',(-20.4066305862109,45.5642068873418,-0.882680362066682));
#9498=CARTESIAN_POINT('Ctrl Pts',(-17.5313907462748,45.2779494941369,-10.4814137884671));
#9499=CARTESIAN_POINT('Ctrl Pts',(-10.437172388379,44.9916921009321,-17.5577654910554));
#9500=CARTESIAN_POINT('Ctrl Pts',(-0.831219124102038,44.7054347077272,-20.4087915191314));
#9501=CARTESIAN_POINT('Ctrl Pts',(8.97476936151339,44.4191773145224,-18.3483844360009));
#9502=CARTESIAN_POINT('Ctrl Pts',(16.6209543444934,44.1329199213175,-11.8723870043857));
#9503=CARTESIAN_POINT('Ctrl Pts',(20.2672598916495,43.8466625281126,-2.53926623022787));
#9504=CARTESIAN_POINT('Ctrl Pts',(19.0361923120353,43.5604051349078,7.40493610795193));
#9505=CARTESIAN_POINT('Ctrl Pts',(13.2240114830169,43.2741477417029,15.5671197336142));
#9506=CARTESIAN_POINT('Ctrl Pts',(4.22943507708361,42.987890348498,19.9830321881434));
#9507=CARTESIAN_POINT('Ctrl Pts',(-5.78296678215064,42.7016329552932,19.5899717125928));
#9508=CARTESIAN_POINT('Ctrl Pts',(-14.4036814114852,42.4153755620883,14.4825294165099));
#9509=CARTESIAN_POINT('Ctrl Pts',(-19.5581095759244,42.1291181688835,5.88982566123751));
#9510=CARTESIAN_POINT('Ctrl Pts',(-20.0058236326838,41.8428607756786,-4.12028121389707));
#9511=CARTESIAN_POINT('Ctrl Pts',(-15.6390799340972,41.5566033824737,-13.1388308200752));
#9512=CARTESIAN_POINT('Ctrl Pts',(-7.50874763962948,41.2703459892688,-18.9954838155809));
#9513=CARTESIAN_POINT('Ctrl Pts',(2.42858590458957,40.984088596064,-20.2808201759122));
#9514=CARTESIAN_POINT('Ctrl Pts',(11.7814734166139,40.6978312028591,-16.685520088904));
#9515=CARTESIAN_POINT('Ctrl Pts',(18.2991161968354,40.4115738096543,-9.07480263798868));
#9516=CARTESIAN_POINT('Ctrl Pts',(20.413025168965,40.1253164164494,0.71979160505406));
#9517=CARTESIAN_POINT('Ctrl Pts',(17.6144821901566,39.8390590232446,10.3411659727723));
#9518=CARTESIAN_POINT('Ctrl Pts',(10.5769645035621,39.5528016300397,17.4739096482189));
#9519=CARTESIAN_POINT('Ctrl Pts',(0.994070544738266,39.2665442368348,20.4015077936632));
#9520=CARTESIAN_POINT('Ctrl Pts',(-8.82804928819338,38.98028684363,18.4194256770235));
#9521=CARTESIAN_POINT('Ctrl Pts',(-16.5256742167881,38.6940294504251,12.0046569371488));
#9522=CARTESIAN_POINT('Ctrl Pts',(-20.2463491408741,38.4077720572203,2.70093372355491));
#9523=CARTESIAN_POINT('Ctrl Pts',(-19.0946831682996,38.1215146640153,-7.25277679199759));
#9524=CARTESIAN_POINT('Ctrl Pts',(-13.3478279589727,37.8352572708105,-15.4610861611707));
#9525=CARTESIAN_POINT('Ctrl Pts',(-4.38878038575677,37.5489998776056,-19.9486416396669));
#9526=CARTESIAN_POINT('Ctrl Pts',(5.62643953052426,37.2627424844008,-19.6355003646561));
#9527=CARTESIAN_POINT('Ctrl Pts',(14.2876409547905,36.9764850911959,-14.5970206822172));
#9528=CARTESIAN_POINT('Ctrl Pts',(19.5104813481329,36.690227697991,-6.04572687271288));
#9529=CARTESIAN_POINT('Ctrl Pts',(20.0380695575666,36.4039703047862,3.9604880769133));
#9530=CARTESIAN_POINT('Ctrl Pts',(15.7434398261144,36.1177129115813,13.0136005152982));
#9531=CARTESIAN_POINT('Ctrl Pts',(7.66010722209662,35.8314555183765,18.9349531897545));
#9532=CARTESIAN_POINT('Ctrl Pts',(-2.26665218927312,35.5451981251716,20.2995564500129));
#9533=CARTESIAN_POINT('Ctrl Pts',(-11.6479344801856,35.2589407319667,16.7790136177391));
#9534=CARTESIAN_POINT('Ctrl Pts',(-18.2261103378014,34.9726833387619,9.2205553510574));
#9535=CARTESIAN_POINT('Ctrl Pts',(-20.4181179122233,34.686425945557,-0.556858317191475));
#9536=CARTESIAN_POINT('Ctrl Pts',(-17.6964550042702,34.4001685523521,-10.2002568699848));
#9537=CARTESIAN_POINT('Ctrl Pts',(-10.7160763557452,34.1139111591473,-17.3889460447585));
#9538=CARTESIAN_POINT('Ctrl Pts',(-1.15687174811203,33.8276537659424,-20.3929142283091));
#9539=CARTESIAN_POINT('Ctrl Pts',(8.68079301217168,33.5413963727376,-18.4893144138117));
#9540=CARTESIAN_POINT('Ctrl Pts',(16.4292895459668,33.2551389795327,-12.1361210237995));
#9541=CARTESIAN_POINT('Ctrl Pts',(20.2242523341868,32.9688815863278,-2.86251131862187));
#9542=CARTESIAN_POINT('Ctrl Pts',(19.1517514114745,32.6826241931229,7.10031945815812));
#9543=CARTESIAN_POINT('Ctrl Pts',(13.4712084919399,32.3963667999181,15.3537367211865));
#9544=CARTESIAN_POINT('Ctrl Pts',(4.5469827934743,32.1101094067132,19.9136935582208));
#9545=CARTESIAN_POINT('Ctrl Pts',(-2.12916732578234,31.9192711445767,19.7561558540843));
#9546=CARTESIAN_POINT('Ctrl Pts',(-5.24973680839221,31.8238520135084,18.8888634120437));
#9547=CARTESIAN_POINT('Ctrl Pts',(19.4867027240924,54.7267360232649,-2.12615110206191));
#9548=CARTESIAN_POINT('Ctrl Pts',(19.8379571700673,54.6313168921966,1.09318310357887));
#9549=CARTESIAN_POINT('Ctrl Pts',(18.9140379238883,54.44047863006,7.70612425994348));
#9550=CARTESIAN_POINT('Ctrl Pts',(12.9718319877405,54.1542212368552,15.7745732453828));
#9551=CARTESIAN_POINT('Ctrl Pts',(3.90964917605172,53.8679638436503,20.0452911206329));
#9552=CARTESIAN_POINT('Ctrl Pts',(-6.09423650148351,53.5817064504454,19.4928075528951));
#9553=CARTESIAN_POINT('Ctrl Pts',(-14.6311107593753,53.2954490572406,14.248947630934));
#9554=CARTESIAN_POINT('Ctrl Pts',(-19.6471758144887,53.0091916640357,5.57622772822074));
#9555=CARTESIAN_POINT('Ctrl Pts',(-19.9349879147208,52.7229342708309,-4.4385221391144));
#9556=CARTESIAN_POINT('Ctrl Pts',(-15.4254416953498,52.436676877626,-13.3850814302411));
#9557=CARTESIAN_POINT('Ctrl Pts',(-7.2036931030962,52.1504194844211,-19.1105071746602));
#9558=CARTESIAN_POINT('Ctrl Pts',(2.75163124083226,51.8641620912162,-20.2369235556142));
#9559=CARTESIAN_POINT('Ctrl Pts',(12.0447744437628,51.5779046980115,-16.4932733762141));
#9560=CARTESIAN_POINT('Ctrl Pts',(18.4393054376054,51.2916473048065,-8.78046751178931));
#9561=CARTESIAN_POINT('Ctrl Pts',(20.3963673671325,51.0053899116017,1.04538104524849));
#9562=CARTESIAN_POINT('Ctrl Pts',(17.4449852495513,50.7191325183968,10.6196564766899));
#9563=CARTESIAN_POINT('Ctrl Pts',(10.2954187632331,50.4328751251919,17.638281308405));
#9564=CARTESIAN_POINT('Ctrl Pts',(0.668230566805185,50.1466177319871,20.4122043003701));
#9565=CARTESIAN_POINT('Ctrl Pts',(-9.11976908927569,49.8603603387822,18.2738727889235));
#9566=CARTESIAN_POINT('Ctrl Pts',(-16.7130707037703,49.5741029455773,11.7378824151441));
#9567=CARTESIAN_POINT('Ctrl Pts',(-20.2843247944569,49.2878455523725,2.37713758232903));
#9568=CARTESIAN_POINT('Ctrl Pts',(-18.9740990549969,49.0015881591676,-7.55567208689501));
#9569=CARTESIAN_POINT('Ctrl Pts',(-13.0977029763934,48.7153307659628,-15.6701880122362));
#9570=CARTESIAN_POINT('Ctrl Pts',(-4.06930782184213,48.429073372758,-20.0136290920622));
#9571=CARTESIAN_POINT('Ctrl Pts',(5.93837771313375,48.1428159795531,-19.5407340123286));
#9572=CARTESIAN_POINT('Ctrl Pts',(14.5169759394705,47.8565585863482,-14.3653063024121));
#9573=CARTESIAN_POINT('Ctrl Pts',(19.6020230543625,47.5703011931433,-5.73282720598057));
#9574=CARTESIAN_POINT('Ctrl Pts',(19.9697881591957,47.2840437999385,4.27927289044443));
#9575=CARTESIAN_POINT('Ctrl Pts',(15.5317675468937,46.9977864067336,13.2615539234367));
#9576=CARTESIAN_POINT('Ctrl Pts',(7.35598336662257,46.7115290135287,19.0524046856288));
#9577=CARTESIAN_POINT('Ctrl Pts',(-2.59003891118047,46.4252716203239,20.2582406450635));
#9578=CARTESIAN_POINT('Ctrl Pts',(-11.9127610364253,46.139014227119,16.5888739848123));
#9579=CARTESIAN_POINT('Ctrl Pts',(-18.3686436946943,45.8527568339142,8.92734811756499));
#9580=CARTESIAN_POINT('Ctrl Pts',(-20.404060556866,45.5664994407093,-0.882569196510804));
#9581=CARTESIAN_POINT('Ctrl Pts',(-17.5291828272122,45.2802420475044,-10.4800937498209));
#9582=CARTESIAN_POINT('Ctrl Pts',(-10.4358579215344,44.9939846542997,-17.5555542503337));
#9583=CARTESIAN_POINT('Ctrl Pts',(-0.83111443962059,44.7077272610947,-20.4062212176367));
#9584=CARTESIAN_POINT('Ctrl Pts',(8.9736390710166,44.4214698678898,-18.3460736240208));
#9585=CARTESIAN_POINT('Ctrl Pts',(16.6188610866072,44.135212474685,-11.870891785326));
#9586=CARTESIAN_POINT('Ctrl Pts',(20.2647074147747,43.8489550814801,-2.53894643276308));
#9587=CARTESIAN_POINT('Ctrl Pts',(19.0337948769148,43.5626976882753,7.40400352366201));
#9588=CARTESIAN_POINT('Ctrl Pts',(13.222346039159,43.2764402950704,15.5651591966033));
#9589=CARTESIAN_POINT('Ctrl Pts',(4.22890241823948,42.9901829018655,19.9805155071603));
#9590=CARTESIAN_POINT('Ctrl Pts',(-5.78223847013127,42.7039255086607,19.5875045339983));
#9591=CARTESIAN_POINT('Ctrl Pts',(-14.4018673989393,42.4176681154558,14.4807054737756));
#9592=CARTESIAN_POINT('Ctrl Pts',(-19.555646410076,42.131410722251,5.88908389131514));
#9593=CARTESIAN_POINT('Ctrl Pts',(-20.0033040813258,41.8451533290461,-4.11976230198829));
#9594=CARTESIAN_POINT('Ctrl Pts',(-15.6371103343542,41.5588959358412,-13.1371761039464));
#9595=CARTESIAN_POINT('Ctrl Pts',(-7.50780198122223,41.2726385426363,-18.993091507325));
#9596=CARTESIAN_POINT('Ctrl Pts',(2.42828004630419,40.9863811494315,-20.2782659912431));
#9597=CARTESIAN_POINT('Ctrl Pts',(11.7799896472929,40.7001237562266,-16.6834186995501));
#9598=CARTESIAN_POINT('Ctrl Pts',(18.2968115897414,40.4138663630218,-9.07365974921141));
#9599=CARTESIAN_POINT('Ctrl Pts',(20.4104543342806,40.1276089698169,0.719700953854232));
#9600=CARTESIAN_POINT('Ctrl Pts',(17.612263806483,39.8413515766121,10.3398635970617));
#9601=CARTESIAN_POINT('Ctrl Pts',(10.5756324311732,39.5550941834072,17.4717089683773));
#9602=CARTESIAN_POINT('Ctrl Pts',(0.993945350602907,39.2688367902023,20.3989384094874));
#9603=CARTESIAN_POINT('Ctrl Pts',(-8.82693747575403,38.9825793969975,18.4171059180458));
#9604=CARTESIAN_POINT('Ctrl Pts',(-16.5235929585668,38.6963220037926,12.0031450598952));
#9605=CARTESIAN_POINT('Ctrl Pts',(-20.2437992975177,38.4100646105878,2.70059356554118));
#9606=CARTESIAN_POINT('Ctrl Pts',(-19.092278366789,38.1238072173828,-7.25186337078843));
#9607=CARTESIAN_POINT('Ctrl Pts',(-13.3461469215555,37.837549824178,-15.4591389781227));
#9608=CARTESIAN_POINT('Ctrl Pts',(-4.3882276588244,37.5512924309731,-19.9461292898609));
#9609=CARTESIAN_POINT('Ctrl Pts',(5.6257309316927,37.2650350377683,-19.6330274521414));
#9610=CARTESIAN_POINT('Ctrl Pts',(14.2858415564729,36.9787776445634,-14.5951823203523));
#9611=CARTESIAN_POINT('Ctrl Pts',(19.5080241806478,36.6925202513585,-6.04496546844805));
#9612=CARTESIAN_POINT('Ctrl Pts',(20.0355459450848,36.4062628581537,3.95998928948713));
#9613=CARTESIAN_POINT('Ctrl Pts',(15.7414570832789,36.1200054649488,13.0119615708027));
#9614=CARTESIAN_POINT('Ctrl Pts',(7.6591425011568,35.833748071744,18.932568504747));
#9615=CARTESIAN_POINT('Ctrl Pts',(-2.2663667247242,35.5474906785391,20.296999905746));
#9616=CARTESIAN_POINT('Ctrl Pts',(-11.6464675295567,35.2612332853342,16.7769004535961));
#9617=CARTESIAN_POINT('Ctrl Pts',(-18.223814923779,34.9749758921294,9.21939410631215));
#9618=CARTESIAN_POINT('Ctrl Pts',(-20.4155464388465,34.6887184989245,-0.556788186472455));
#9619=CARTESIAN_POINT('Ctrl Pts',(-17.6942262915047,34.4024611057196,-10.1989722394641));
#9620=CARTESIAN_POINT('Ctrl Pts',(-10.7147267741649,34.1162037125148,-17.3867560673581));
#9621=CARTESIAN_POINT('Ctrl Pts',(-1.15672602937646,33.8299463193099,-20.3903459223338));
#9622=CARTESIAN_POINT('Ctrl Pts',(8.67969970295505,33.5436889261051,-18.4869858611114));
#9623=CARTESIAN_POINT('Ctrl Pts',(16.4272205108975,33.2574315329002,-12.134592573653));
#9624=CARTESIAN_POINT('Ctrl Pts',(20.2217051056165,32.9711741396953,-2.86215084363134));
#9625=CARTESIAN_POINT('Ctrl Pts',(19.1493397581574,32.6849167464904,7.09942530190823));
#9626=CARTESIAN_POINT('Ctrl Pts',(13.4695112400335,32.3986593532856,15.3518029282142));
#9627=CARTESIAN_POINT('Ctrl Pts',(4.54641158465985,32.1124019600807,19.9111858863013));
#9628=CARTESIAN_POINT('Ctrl Pts',(-2.12890154724792,31.9215636979442,19.7536673096795));
#9629=CARTESIAN_POINT('Ctrl Pts',(-5.24907570922655,31.8261445668759,18.8864847381601));
#9630=CARTESIAN_POINT('Ctrl Pts',(19.4842484552599,54.7290285766324,-2.12588332220932));
#9631=CARTESIAN_POINT('Ctrl Pts',(19.8354583979083,54.6336094455641,1.09304299939541));
#9632=CARTESIAN_POINT('Ctrl Pts',(18.911655612618,54.4427711834275,7.70515508969184));
#9633=CARTESIAN_POINT('Ctrl Pts',(12.9701980791939,54.1565137902227,15.7725856432709));
#9634=CARTESIAN_POINT('Ctrl Pts',(3.90915673857621,53.8702563970178,20.042766622177));
#9635=CARTESIAN_POINT('Ctrl Pts',(-6.09346889584789,53.5839990038129,19.4903521308955));
#9636=CARTESIAN_POINT('Ctrl Pts',(-14.6292678697472,53.2977416106081,14.2471529655649));
#9637=CARTESIAN_POINT('Ctrl Pts',(-19.6447011210637,53.0114842174032,5.57552532151993));
#9638=CARTESIAN_POINT('Ctrl Pts',(-19.932476967658,52.7252268241984,-4.43796305559608));
#9639=CARTESIAN_POINT('Ctrl Pts',(-15.4234987569977,52.4389694309935,-13.3833954996328));
#9640=CARTESIAN_POINT('Ctrl Pts',(-7.20278574910955,52.1527120377887,-19.1081000716486));
#9641=CARTESIAN_POINT('Ctrl Pts',(2.7512846542039,51.8664546445838,-20.2343745810451));
#9642=CARTESIAN_POINT('Ctrl Pts',(12.0432573230443,51.5801972513789,-16.4911959355728));
#9643=CARTESIAN_POINT('Ctrl Pts',(18.4369828824295,51.293939858174,-8.77936155324705));
#9644=CARTESIAN_POINT('Ctrl Pts',(20.3937983068062,51.0076824649692,1.04524937278667));
#9645=CARTESIAN_POINT('Ctrl Pts',(17.442787935738,50.7214250717643,10.6183188590008));
#9646=CARTESIAN_POINT('Ctrl Pts',(10.2941219856521,50.4351676785594,17.6360596477387));
#9647=CARTESIAN_POINT('Ctrl Pts',(0.668146398647312,50.1489102853546,20.4096332452217));
#9648=CARTESIAN_POINT('Ctrl Pts',(-9.11862039271476,49.8626528921497,18.2715710711487));
#9649=CARTESIAN_POINT('Ctrl Pts',(-16.7109655795463,49.5763954989448,11.7364039495027));
#9650=CARTESIAN_POINT('Ctrl Pts',(-20.2817698466404,49.29013810574,2.37683816578823));
#9651=CARTESIAN_POINT('Ctrl Pts',(-18.9717091389687,49.0038807125351,-7.55472039892717));
#9652=CARTESIAN_POINT('Ctrl Pts',(-13.0960532321718,48.7176233193303,-15.6682142461347));
#9653=CARTESIAN_POINT('Ctrl Pts',(-4.06879526501619,48.4313659261255,-20.0111082402));
#9654=CARTESIAN_POINT('Ctrl Pts',(5.93762973432133,48.1451085329206,-19.5382727247972));
#9655=CARTESIAN_POINT('Ctrl Pts',(14.5151474282259,47.8588511397157,-14.3634968949836));
#9656=CARTESIAN_POINT('Ctrl Pts',(19.5995540470623,47.5725937465108,-5.73210511764381));
#9657=CARTESIAN_POINT('Ctrl Pts',(19.9672728293946,47.286336353306,4.27873388709882));
#9658=CARTESIAN_POINT('Ctrl Pts',(15.5298112157868,47.0000789601011,13.2598835410808));
#9659=CARTESIAN_POINT('Ctrl Pts',(7.35505683079602,46.7138215668962,19.0500049064771));
#9660=CARTESIAN_POINT('Ctrl Pts',(-2.58971267827268,46.4275641736914,20.2556889827221));
#9661=CARTESIAN_POINT('Ctrl Pts',(-11.9112605436505,46.1413067804865,16.5867845040042));
#9662=CARTESIAN_POINT('Ctrl Pts',(-18.3663300398612,45.8550493872817,8.92622365772668));
#9663=CARTESIAN_POINT('Ctrl Pts',(-20.401490527521,45.5687919940768,-0.882458030954929));
#9664=CARTESIAN_POINT('Ctrl Pts',(-17.5269749081496,45.2825346008719,-10.4787737111747));
#9665=CARTESIAN_POINT('Ctrl Pts',(-10.4345434546898,44.9962772076671,-17.5533430096121));
#9666=CARTESIAN_POINT('Ctrl Pts',(-0.831009755139143,44.7100198144622,-20.4036509161419));
#9667=CARTESIAN_POINT('Ctrl Pts',(8.97250878051982,44.4237624212574,-18.3437628120407));
#9668=CARTESIAN_POINT('Ctrl Pts',(16.616767828721,44.1375050280525,-11.8693965662664));
#9669=CARTESIAN_POINT('Ctrl Pts',(20.2621549379,43.8512476348476,-2.5386266352983));
#9670=CARTESIAN_POINT('Ctrl Pts',(19.0313974417944,43.5649902416428,7.40307093937211));
#9671=CARTESIAN_POINT('Ctrl Pts',(13.2206805953012,43.2787328484379,15.5631986595924));
#9672=CARTESIAN_POINT('Ctrl Pts',(4.22836975939536,42.992475455233,19.9779988261773));
#9673=CARTESIAN_POINT('Ctrl Pts',(-5.7815101581119,42.7062180620282,19.5850373554038));
#9674=CARTESIAN_POINT('Ctrl Pts',(-14.4000533863935,42.4199606688233,14.4788815310413));
#9675=CARTESIAN_POINT('Ctrl Pts',(-19.5531832442276,42.1337032756185,5.88834212139276));
#9676=CARTESIAN_POINT('Ctrl Pts',(-20.0007845299679,41.8474458824136,-4.11924339007953));
#9677=CARTESIAN_POINT('Ctrl Pts',(-15.6351407346112,41.5611884892087,-13.1355213878175));
#9678=CARTESIAN_POINT('Ctrl Pts',(-7.50685632281498,41.2749310960039,-18.990699199069));
#9679=CARTESIAN_POINT('Ctrl Pts',(2.42797418801882,40.988673702799,-20.275711806574));
#9680=CARTESIAN_POINT('Ctrl Pts',(11.778505877972,40.7024163095941,-16.6813173101961));
#9681=CARTESIAN_POINT('Ctrl Pts',(18.2945069826475,40.4161589163894,-9.07251686043413));
#9682=CARTESIAN_POINT('Ctrl Pts',(20.4078834995962,40.1299015231844,0.719610302654397));
#9683=CARTESIAN_POINT('Ctrl Pts',(17.6100454228095,39.8436441299796,10.3385612213511));
#9684=CARTESIAN_POINT('Ctrl Pts',(10.5743003587843,39.5573867367747,17.4695082885356));
#9685=CARTESIAN_POINT('Ctrl Pts',(0.993820156467551,39.2711293435698,20.3963690253115));
#9686=CARTESIAN_POINT('Ctrl Pts',(-8.82582566331469,38.984871950365,18.4147861590682));
#9687=CARTESIAN_POINT('Ctrl Pts',(-16.5215117003454,38.6986145571601,12.0016331826417));
#9688=CARTESIAN_POINT('Ctrl Pts',(-20.2412494541613,38.4123571639553,2.70025340752747));
#9689=CARTESIAN_POINT('Ctrl Pts',(-19.0898735652784,38.1260997707503,-7.25094994957927));
#9690=CARTESIAN_POINT('Ctrl Pts',(-13.3444658841383,37.8398423775456,-15.4571917950747));
#9691=CARTESIAN_POINT('Ctrl Pts',(-4.38767493189203,37.5535849843406,-19.9436169400549));
#9692=CARTESIAN_POINT('Ctrl Pts',(5.62502233286113,37.2673275911359,-19.6305545396266));
#9693=CARTESIAN_POINT('Ctrl Pts',(14.2840421581553,36.9810701979309,-14.5933439584875));
#9694=CARTESIAN_POINT('Ctrl Pts',(19.5055670131628,36.694812804726,-6.04420406418323));
#9695=CARTESIAN_POINT('Ctrl Pts',(20.033022332603,36.4085554115212,3.95949050206097));
#9696=CARTESIAN_POINT('Ctrl Pts',(15.7394743404435,36.1222980183163,13.0103226263072));
#9697=CARTESIAN_POINT('Ctrl Pts',(7.65817778021698,35.8360406251115,18.9301838197395));
#9698=CARTESIAN_POINT('Ctrl Pts',(-2.26608126017527,35.5497832319066,20.2944433614791));
#9699=CARTESIAN_POINT('Ctrl Pts',(-11.6450005789278,35.2635258387017,16.7747872894531));
#9700=CARTESIAN_POINT('Ctrl Pts',(-18.2215195097566,34.9772684454969,9.2182328615669));
#9701=CARTESIAN_POINT('Ctrl Pts',(-20.4129749654698,34.691011052292,-0.556718055753438));
#9702=CARTESIAN_POINT('Ctrl Pts',(-17.6919975787392,34.4047536590871,-10.1976876089435));
#9703=CARTESIAN_POINT('Ctrl Pts',(-10.7133771925845,34.1184962658823,-17.3845660899578));
#9704=CARTESIAN_POINT('Ctrl Pts',(-1.15658031064088,33.8322388726774,-20.3877776163586));
#9705=CARTESIAN_POINT('Ctrl Pts',(8.67860639373843,33.5459814794727,-18.4846573084111));
#9706=CARTESIAN_POINT('Ctrl Pts',(16.4251514758282,33.2597240862677,-12.1330641235064));
#9707=CARTESIAN_POINT('Ctrl Pts',(20.2191578770462,32.9734666930628,-2.86179036864081));
#9708=CARTESIAN_POINT('Ctrl Pts',(19.1469281048403,32.6872092998579,7.09853114565834));
#9709=CARTESIAN_POINT('Ctrl Pts',(13.4678139881271,32.4009519066531,15.3498691352418));
#9710=CARTESIAN_POINT('Ctrl Pts',(4.5458403758454,32.1146945134482,19.9086782143819));
#9711=CARTESIAN_POINT('Ctrl Pts',(-2.12863576871351,31.9238562513117,19.7511787652746));
#9712=CARTESIAN_POINT('Ctrl Pts',(-5.24841461006088,31.8284371202434,18.8841060642764));
#9713=CARTESIAN_POINT('',(20.0016642009912,50.1297859799129,1.35238544669105E-6));
#9714=CARTESIAN_POINT('',(-19.9984301424203,51.9442948401607,4.78459865691222E-8));
#9715=CARTESIAN_POINT('Ctrl Pts',(20.001443467755,50.129785984182,7.06016918322269E-7));
#9716=CARTESIAN_POINT('Ctrl Pts',(19.9988951156028,50.2153564304329,-2.96206194508905));
#9717=CARTESIAN_POINT('Ctrl Pts',(18.5885934826203,50.3963327207563,-9.22969445420261));
#9718=CARTESIAN_POINT('Ctrl Pts',(12.2891133792828,50.6727281421481,-16.8278540621266));
#9719=CARTESIAN_POINT('Ctrl Pts',(2.80745052192426,50.958985535353,-20.6474474983464));
#9720=CARTESIAN_POINT('Ctrl Pts',(-7.34982640903987,51.2452429285578,-19.4981807784869));
#9721=CARTESIAN_POINT('Ctrl Pts',(-15.7383604648369,51.5315003217627,-13.6566096599856));
#9722=CARTESIAN_POINT('Ctrl Pts',(-19.4836566842974,51.7645176198681,-6.22625795638994));
#9723=CARTESIAN_POINT('Ctrl Pts',(-19.9988817216808,51.9021157869051,-1.46086560837442));
#9724=CARTESIAN_POINT('Ctrl Pts',(-19.9986470298583,51.9442876095601,-1.83304645713558E-7));
#9725=CARTESIAN_POINT('Origin',(-19.0448871676246,52.0644481602959,-1.20728771209554E-5));
#9726=CARTESIAN_POINT('Origin',(19.0475572953928,50.24995567757,8.91624360931538E-6));
#9727=CARTESIAN_POINT('Ctrl Pts',(19.8820073422415,53.8215330560096,-2.16928191600353));
#9728=CARTESIAN_POINT('Ctrl Pts',(20.2403878254276,53.7261139249413,1.11536418990511));
#9729=CARTESIAN_POINT('Ctrl Pts',(19.297725880953,53.5352756628048,7.86244684352931));
#9730=CARTESIAN_POINT('Ctrl Pts',(13.2349771445635,53.2490182695999,16.0945758548634));
#9731=CARTESIAN_POINT('Ctrl Pts',(3.98895985895179,52.962760876395,20.4519269391221));
#9732=CARTESIAN_POINT('Ctrl Pts',(-6.21786348557973,52.6765034831902,19.8882367935615));
#9733=CARTESIAN_POINT('Ctrl Pts',(-14.9279158248926,52.3902460899852,14.5379999991177));
#9734=CARTESIAN_POINT('Ctrl Pts',(-20.0457362022052,52.1039886967804,5.68934654189443));
#9735=CARTESIAN_POINT('Ctrl Pts',(-20.3393868297766,51.8177313035757,-4.52856154204359));
#9736=CARTESIAN_POINT('Ctrl Pts',(-15.738360463205,51.5314739103708,-13.6566096586577));
#9737=CARTESIAN_POINT('Ctrl Pts',(-7.34982640827541,51.2452165171659,-19.4981807764168));
#9738=CARTESIAN_POINT('Ctrl Pts',(2.8074505216321,50.9589591239611,-20.647447496225));
#9739=CARTESIAN_POINT('Ctrl Pts',(12.289113378007,50.6727017307561,-16.8278540603677));
#9740=CARTESIAN_POINT('Ctrl Pts',(18.8133631056607,50.3864443375512,-8.95858708287551));
#9741=CARTESIAN_POINT('Ctrl Pts',(20.8101257724496,50.1001869443464,1.06658752638748));
#9742=CARTESIAN_POINT('Ctrl Pts',(17.7988722505177,49.8139295511415,10.8350856292022));
#9743=CARTESIAN_POINT('Ctrl Pts',(10.504270465743,49.5276721579368,17.9960894912079));
#9744=CARTESIAN_POINT('Ctrl Pts',(0.681786216631991,49.2414147647318,20.8262839720348));
#9745=CARTESIAN_POINT('Ctrl Pts',(-9.30477169525533,48.9551573715269,18.6445745088647));
#9746=CARTESIAN_POINT('Ctrl Pts',(-17.0521101688956,48.668899978322,11.9759957724471));
#9747=CARTESIAN_POINT('Ctrl Pts',(-20.6958103168155,48.3826425851171,2.42535992689633));
#9748=CARTESIAN_POINT('Ctrl Pts',(-19.3590054859495,48.0963851919122,-7.70894559768887));
#9749=CARTESIAN_POINT('Ctrl Pts',(-13.3634015000341,47.8101277987074,-15.9880716768424));
#9750=CARTESIAN_POINT('Ctrl Pts',(-4.15185734082657,47.5238704055025,-20.4196233119662));
#9751=CARTESIAN_POINT('Ctrl Pts',(6.0588429728853,47.2376130122978,-19.9371351360446));
#9752=CARTESIAN_POINT('Ctrl Pts',(14.8114656741817,46.951355619093,-14.6567192839915));
#9753=CARTESIAN_POINT('Ctrl Pts',(19.9996674806638,46.6650982258881,-5.84912269135414));
#9754=CARTESIAN_POINT('Ctrl Pts',(20.3748930268872,46.3788408326832,4.3660817371023));
#9755=CARTESIAN_POINT('Ctrl Pts',(15.8468432295671,46.0925834394783,13.5305763088875));
#9756=CARTESIAN_POINT('Ctrl Pts',(7.50520601459065,45.8063260462734,19.4388996157627));
#9757=CARTESIAN_POINT('Ctrl Pts',(-2.64258014807621,45.5200686530685,20.6691970273125));
#9758=CARTESIAN_POINT('Ctrl Pts',(-12.1544219616705,45.2338112598637,16.9253940093212));
#9759=CARTESIAN_POINT('Ctrl Pts',(-18.7412679265736,44.9475538666588,9.10844729343867));
#9760=CARTESIAN_POINT('Ctrl Pts',(-20.8179750253804,44.661296473454,-0.900472895575172));
#9761=CARTESIAN_POINT('Ctrl Pts',(-17.8847778507221,44.3750390802491,-10.692691748261));
#9762=CARTESIAN_POINT('Ctrl Pts',(-10.6475585569568,44.0887816870443,-17.9116842415555));
#9763=CARTESIAN_POINT('Ctrl Pts',(-0.847974333296726,43.8025242938394,-20.8201795170714));
#9764=CARTESIAN_POINT('Ctrl Pts',(9.15567729994502,43.5162669006343,-18.7182400019949));
#9765=CARTESIAN_POINT('Ctrl Pts',(16.955989426077,43.2300095074298,-12.1117033556711));
#9766=CARTESIAN_POINT('Ctrl Pts',(20.675794981184,42.9437521142248,-2.59045121341078));
#9767=CARTESIAN_POINT('Ctrl Pts',(19.4199122905705,42.65749472102,7.55420030311355));
#9768=CARTESIAN_POINT('Ctrl Pts',(13.4905730578967,42.3712373278151,15.8809122585121));
#9769=CARTESIAN_POINT('Ctrl Pts',(4.3146894551857,42.0849799346102,20.3858379886214));
#9770=CARTESIAN_POINT('Ctrl Pts',(-5.8995363068299,41.7987225414053,19.984854439235));
#9771=CARTESIAN_POINT('Ctrl Pts',(-14.6940220547949,41.5124651482005,14.7744594299154));
#9772=CARTESIAN_POINT('Ctrl Pts',(-19.9523500450082,41.2262077549958,6.00854918216333));
#9773=CARTESIAN_POINT('Ctrl Pts',(-20.4090888492292,40.9399503617909,-4.20333533485989));
#9774=CARTESIAN_POINT('Ctrl Pts',(-15.954322988919,40.653692968586,-13.4036753749954));
#9775=CARTESIAN_POINT('Ctrl Pts',(-7.66010440446343,40.3674355753811,-19.3783832170213));
#9776=CARTESIAN_POINT('Ctrl Pts',(2.47753986113218,40.0811781821761,-20.6896286054035));
#9777=CARTESIAN_POINT('Ctrl Pts',(12.0189571871302,39.7949207889713,-17.0218566474664));
#9778=CARTESIAN_POINT('Ctrl Pts',(18.6679786436507,39.5086633957665,-9.25772698632373));
#9779=CARTESIAN_POINT('Ctrl Pts',(20.8244985062417,39.2224060025616,0.734300726138447));
#9780=CARTESIAN_POINT('Ctrl Pts',(17.9695442013574,38.9361486093567,10.549616902457));
#9781=CARTESIAN_POINT('Ctrl Pts',(10.7901685165152,38.6498912161519,17.8261380836766));
#9782=CARTESIAN_POINT('Ctrl Pts',(1.01410841375312,38.363633822947,20.8127489706985));
#9783=CARTESIAN_POINT('Ctrl Pts',(-9.0059997326861,38.0773764297421,18.7907132491158));
#9784=CARTESIAN_POINT('Ctrl Pts',(-16.858788699548,37.7911190365373,12.2466395052348));
#9785=CARTESIAN_POINT('Ctrl Pts',(-20.6544627242217,37.5048616433324,2.75537750167175));
#9786=CARTESIAN_POINT('Ctrl Pts',(-19.4795821699153,37.2186042501276,-7.39897385227756));
#9787=CARTESIAN_POINT('Ctrl Pts',(-13.6168853510173,36.9323468569227,-15.7727413258513));
#9788=CARTESIAN_POINT('Ctrl Pts',(-4.47724674960522,36.6460894637178,-20.3507542163995));
#9789=CARTESIAN_POINT('Ctrl Pts',(5.73985387412765,36.3598320705131,-20.0313008301573));
#9790=CARTESIAN_POINT('Ctrl Pts',(14.5756425252114,36.0735746773082,-14.8912585408712));
#9791=CARTESIAN_POINT('Ctrl Pts',(19.9037617563669,35.7873172841033,-6.16759295537693));
#9792=CARTESIAN_POINT('Ctrl Pts',(20.4419847678835,35.5010598908983,4.04032118508487));
#9793=CARTESIAN_POINT('Ctrl Pts',(16.0607865040356,35.2148024976936,13.2759207539377));
#9794=CARTESIAN_POINT('Ctrl Pts',(7.81451500144424,34.9285451044886,19.3166324517136));
#9795=CARTESIAN_POINT('Ctrl Pts',(-2.31234198488569,34.6422877112838,20.7087425538479));
#9796=CARTESIAN_POINT('Ctrl Pts',(-11.8827264534111,34.3560303180789,17.1172347620841));
#9797=CARTESIAN_POINT('Ctrl Pts',(-18.5935011783119,34.0697729248741,9.40641769360994));
#9798=CARTESIAN_POINT('Ctrl Pts',(-20.8296939031951,33.7835155316692,-0.568083127703459));
#9799=CARTESIAN_POINT('Ctrl Pts',(-18.0531693789915,33.4972581384642,-10.4058674407786));
#9800=CARTESIAN_POINT('Ctrl Pts',(-10.9320844899413,33.2110007452596,-17.7394618335366));
#9801=CARTESIAN_POINT('Ctrl Pts',(-1.18019128621833,32.9247433520547,-20.8039821856129));
#9802=CARTESIAN_POINT('Ctrl Pts',(8.85577519713934,32.6384859588497,-18.8620107523004));
#9803=CARTESIAN_POINT('Ctrl Pts',(16.7604610798251,32.3522285656449,-12.3807535813086));
#9804=CARTESIAN_POINT('Ctrl Pts',(20.6319206736321,32.06597117244,-2.92021204692963));
#9805=CARTESIAN_POINT('Ctrl Pts',(19.5378004206476,31.7797137792352,7.24344331119244));
#9806=CARTESIAN_POINT('Ctrl Pts',(13.742753597438,31.4934563860303,15.6632281323224));
#9807=CARTESIAN_POINT('Ctrl Pts',(4.63863664597749,31.2071989928254,20.3151013930604));
#9808=CARTESIAN_POINT('Ctrl Pts',(-2.17208338632856,31.0163607306889,20.1543888610565));
#9809=CARTESIAN_POINT('Ctrl Pts',(-5.35555774973654,30.9209415996206,19.2696134153566));
#9810=CARTESIAN_POINT('Ctrl Pts',(19.8820149188146,54.1584535878317,-2.16928274266668));
#9811=CARTESIAN_POINT('Ctrl Pts',(20.2404235070443,54.0630344567633,1.11562095294549));
#9812=CARTESIAN_POINT('Ctrl Pts',(19.2977509260815,53.8721961946268,7.86230338985396));
#9813=CARTESIAN_POINT('Ctrl Pts',(13.234999170262,53.5859388014219,16.094673046966));
#9814=CARTESIAN_POINT('Ctrl Pts',(3.98896492287237,53.299681408217,20.4519217957982));
#9815=CARTESIAN_POINT('Ctrl Pts',(-6.21787241580457,53.0134240150122,19.8882850390253));
#9816=CARTESIAN_POINT('Ctrl Pts',(-14.927938691433,52.7271666218073,14.5380129381134));
#9817=CARTESIAN_POINT('Ctrl Pts',(-20.0457664530224,52.4409092286025,5.68935972658577));
#9818=CARTESIAN_POINT('Ctrl Pts',(-20.3394177116235,52.1546518353976,-4.52857069545997));
#9819=CARTESIAN_POINT('Ctrl Pts',(-15.7383842798337,51.8683944421929,-13.6566292015983));
#9820=CARTESIAN_POINT('Ctrl Pts',(-7.34983756092201,51.5821370489879,-19.4982108990708));
#9821=CARTESIAN_POINT('Ctrl Pts',(2.80745478354848,51.2958796557829,-20.6474784926351));
#9822=CARTESIAN_POINT('Ctrl Pts',(12.2891319953722,51.0096222625781,-16.8278797047252));
#9823=CARTESIAN_POINT('Ctrl Pts',(18.8133916149594,50.7233648693732,-8.958600584432));
#9824=CARTESIAN_POINT('Ctrl Pts',(20.8101573044006,50.4371074761684,1.06658910584369));
#9825=CARTESIAN_POINT('Ctrl Pts',(17.798899221105,50.1508500829636,10.8351020657087));
#9826=CARTESIAN_POINT('Ctrl Pts',(10.5042863822917,49.8645926897586,17.9961167508775));
#9827=CARTESIAN_POINT('Ctrl Pts',(0.681787249847941,49.5783352965538,20.8263155341131));
#9828=CARTESIAN_POINT('Ctrl Pts',(-9.30478579455483,49.2920779033489,18.6446027580855));
#9829=CARTESIAN_POINT('Ctrl Pts',(-17.0521360074051,49.005820510144,11.9760139204788));
#9830=CARTESIAN_POINT('Ctrl Pts',(-20.6958416765602,48.7195631169393,2.42536360138194));
#9831=CARTESIAN_POINT('Ctrl Pts',(-19.3590348200509,48.4333057237343,-7.70895727852321));
#9832=CARTESIAN_POINT('Ctrl Pts',(-13.3634217491919,48.1470483305295,-15.988095903227));
#9833=CARTESIAN_POINT('Ctrl Pts',(-4.15186363200707,47.8607909373247,-20.4196542531228));
#9834=CARTESIAN_POINT('Ctrl Pts',(6.05885215366385,47.5745335441199,-19.9371653462133));
#9835=CARTESIAN_POINT('Ctrl Pts',(14.8114881175434,47.2882761509148,-14.6567414928515));
#9836=CARTESIAN_POINT('Ctrl Pts',(19.9996977855487,47.00201875771,-5.84913155436038));
#9837=CARTESIAN_POINT('Ctrl Pts',(20.3749239003401,46.7157613645052,4.36608835289723));
#9838=CARTESIAN_POINT('Ctrl Pts',(15.8468672418041,46.4295039713003,13.530596811354));
#9839=CARTESIAN_POINT('Ctrl Pts',(7.50521738700001,46.1432465780954,19.4389290709343));
#9840=CARTESIAN_POINT('Ctrl Pts',(-2.64258415229716,45.8569891848905,20.6692283467145));
#9841=CARTESIAN_POINT('Ctrl Pts',(-12.1544403788946,45.5707317916858,16.9254196558537));
#9842=CARTESIAN_POINT('Ctrl Pts',(-18.741296324644,45.2844743984808,9.10846109519034));
#9843=CARTESIAN_POINT('Ctrl Pts',(-20.8180065702217,44.998217005276,-0.900474260034143));
#9844=CARTESIAN_POINT('Ctrl Pts',(-17.8848049509794,44.7119596120711,-10.69270795057));
#9845=CARTESIAN_POINT('Ctrl Pts',(-10.6475746908768,44.4257022188663,-17.9117113825831));
#9846=CARTESIAN_POINT('Ctrl Pts',(-0.847975618206307,44.1394448256614,-20.8202110652533));
#9847=CARTESIAN_POINT('Ctrl Pts',(9.155691173263,43.8531874324567,-18.7182683651719));
#9848=CARTESIAN_POINT('Ctrl Pts',(16.9560151189695,43.5669300392518,-12.1117217081651));
#9849=CARTESIAN_POINT('Ctrl Pts',(20.675826310584,43.2806726460468,-2.59045513864232));
#9850=CARTESIAN_POINT('Ctrl Pts',(19.41994171697,42.9944152528419,7.55421174976238));
#9851=CARTESIAN_POINT('Ctrl Pts',(13.4905934997498,42.708157859637,15.8809363223732));
#9852=CARTESIAN_POINT('Ctrl Pts',(4.31469599310276,42.4219004664322,20.3858688786586));
#9853=CARTESIAN_POINT('Ctrl Pts',(-5.89954524621693,42.1356430732273,19.984884721674));
#9854=CARTESIAN_POINT('Ctrl Pts',(-14.6940443201974,41.8493856800224,14.7744818172021));
#9855=CARTESIAN_POINT('Ctrl Pts',(-19.9523802781942,41.5631282868177,6.00855828673428));
#9856=CARTESIAN_POINT('Ctrl Pts',(-20.4091197744978,41.2768708936128,-4.20334170404547));
#9857=CARTESIAN_POINT('Ctrl Pts',(-15.954347164017,40.990613500408,-13.4036956851751));
#9858=CARTESIAN_POINT('Ctrl Pts',(-7.66011601158553,40.7043561072031,-19.378412580493));
#9859=CARTESIAN_POINT('Ctrl Pts',(2.47754361527269,40.4180987139982,-20.6896599557654));
#9860=CARTESIAN_POINT('Ctrl Pts',(12.0189753990885,40.1318413207933,-17.0218824401657));
#9861=CARTESIAN_POINT('Ctrl Pts',(18.6680069306684,39.8455839275884,-9.25774101427447));
#9862=CARTESIAN_POINT('Ctrl Pts',(20.8245300609672,39.5593265343835,0.734301838801768));
#9863=CARTESIAN_POINT('Ctrl Pts',(17.9695714300597,39.2730691411787,10.5496328879694));
#9864=CARTESIAN_POINT('Ctrl Pts',(10.7901848665254,38.9868117479739,17.8261650950784));
#9865=CARTESIAN_POINT('Ctrl Pts',(1.01410995040526,38.700554354769,20.8127805076218));
#9866=CARTESIAN_POINT('Ctrl Pts',(-9.0060133792115,38.4142969615641,18.7907417221076));
#9867=CARTESIAN_POINT('Ctrl Pts',(-16.8588142451369,38.1280395683593,12.246658062197));
#9868=CARTESIAN_POINT('Ctrl Pts',(-20.6544940213346,37.8417821751543,2.75538167680402));
#9869=CARTESIAN_POINT('Ctrl Pts',(-19.4796116866574,37.5555247819497,-7.39898506370244));
#9870=CARTESIAN_POINT('Ctrl Pts',(-13.6169059844132,37.2692673887447,-15.7727652258321));
#9871=CARTESIAN_POINT('Ctrl Pts',(-4.47725353355025,36.9830099955399,-20.3507850532197));
#9872=CARTESIAN_POINT('Ctrl Pts',(5.73986257097495,36.696752602335,-20.0313311830861));
#9873=CARTESIAN_POINT('Ctrl Pts',(14.575664612388,36.4104952091301,-14.8912811049193));
#9874=CARTESIAN_POINT('Ctrl Pts',(19.9037919136367,36.1242378159252,-6.16760230138179));
#9875=CARTESIAN_POINT('Ctrl Pts',(20.4420157475634,35.8379804227204,4.0403273081359));
#9876=CARTESIAN_POINT('Ctrl Pts',(16.0608108313621,35.5517230295156,13.2759408687903));
#9877=CARTESIAN_POINT('Ctrl Pts',(7.81452686064895,35.2654656363106,19.3166617250905));
#9878=CARTESIAN_POINT('Ctrl Pts',(-2.31234552477385,34.9792082431057,20.7087739262532));
#9879=CARTESIAN_POINT('Ctrl Pts',(-11.8827443871097,34.6929508499009,17.1172607130878));
#9880=CARTESIAN_POINT('Ctrl Pts',(-18.5935294955449,34.4066934566961,9.40643191941978));
#9881=CARTESIAN_POINT('Ctrl Pts',(-20.829725180847,34.1204360634912,-0.568083933836249));
#9882=CARTESIAN_POINT('Ctrl Pts',(-18.0531973019272,33.8341786702863,-10.4058833173485));
#9883=CARTESIAN_POINT('Ctrl Pts',(-10.9320999246814,33.5479212770814,-17.7394884967534));
#9884=CARTESIAN_POINT('Ctrl Pts',(-1.18019532574148,33.2616638838766,-20.8040141411406));
#9885=CARTESIAN_POINT('Ctrl Pts',(8.85579309973735,32.9754064906718,-18.8620384731412));
#9886=CARTESIAN_POINT('Ctrl Pts',(16.7604775459598,32.6891490974668,-12.3807740547718));
#9887=CARTESIAN_POINT('Ctrl Pts',(20.6319697281959,32.402891704262,-2.92021305858762));
#9888=CARTESIAN_POINT('Ctrl Pts',(19.5377945261951,32.1166343110571,7.24344747682581));
#9889=CARTESIAN_POINT('Ctrl Pts',(13.7428459491217,31.8303769178523,15.6632655836602));
#9890=CARTESIAN_POINT('Ctrl Pts',(4.63849103036834,31.5441195246474,20.3151029128672));
#9891=CARTESIAN_POINT('Ctrl Pts',(-2.17183577163111,31.3532812625108,20.1544655904398));
#9892=CARTESIAN_POINT('Ctrl Pts',(-5.3555597906157,31.2578621314426,19.2696207585604));
#9893=CARTESIAN_POINT('Ctrl Pts',(19.7370445582246,54.4928895891367,-2.15346534675834));
#9894=CARTESIAN_POINT('Ctrl Pts',(20.0928384597884,54.3974704580684,1.10747409639651));
#9895=CARTESIAN_POINT('Ctrl Pts',(19.157039898647,54.2066321959318,7.80498215813723));
#9896=CARTESIAN_POINT('Ctrl Pts',(13.1384949290406,53.9203748027269,15.9773138545727));
#9897=CARTESIAN_POINT('Ctrl Pts',(3.95987908533565,53.6341174095221,20.3027965598676));
#9898=CARTESIAN_POINT('Ctrl Pts',(-6.17253428213825,53.3478600163172,19.7432670130912));
#9899=CARTESIAN_POINT('Ctrl Pts',(-14.8190903170798,53.0616026231123,14.432008188198));
#9900=CARTESIAN_POINT('Ctrl Pts',(-19.8996010104301,52.7753452299075,5.64787504715349));
#9901=CARTESIAN_POINT('Ctrl Pts',(-20.1911110764478,52.4890878367026,-4.49555011891698));
#9902=CARTESIAN_POINT('Ctrl Pts',(-15.6236264843314,52.2028304434978,-13.5570507577759));
#9903=CARTESIAN_POINT('Ctrl Pts',(-7.29624558072924,51.9165730502929,-19.3560379718154));
#9904=CARTESIAN_POINT('Ctrl Pts',(2.78698398258624,51.630315657088,-20.4969256223571));
#9905=CARTESIAN_POINT('Ctrl Pts',(12.1995247214142,51.3440582638832,-16.7051777501652));
#9906=CARTESIAN_POINT('Ctrl Pts',(18.6762121345956,51.0578008706783,-8.89327817306593));
#9907=CARTESIAN_POINT('Ctrl Pts',(20.658418233591,50.7715434774734,1.05881198042501));
#9908=CARTESIAN_POINT('Ctrl Pts',(17.6691170002844,50.4852860842686,10.7560969762995));
#9909=CARTESIAN_POINT('Ctrl Pts',(10.4276934650879,50.1990286910637,17.8648965017628));
#9910=CARTESIAN_POINT('Ctrl Pts',(0.676815938846944,49.9127712978589,20.674458643897));
#9911=CARTESIAN_POINT('Ctrl Pts',(-9.23693914013494,49.626513904654,18.5086540165499));
#9912=CARTESIAN_POINT('Ctrl Pts',(-16.9277988754933,49.3402565114491,11.8886897739357));
#9913=CARTESIAN_POINT('Ctrl Pts',(-20.544936148039,49.0539991182443,2.4076788518918));
#9914=CARTESIAN_POINT('Ctrl Pts',(-19.217876734924,48.7677417250394,-7.65274674645864));
#9915=CARTESIAN_POINT('Ctrl Pts',(-13.2659811979247,48.4814843318345,-15.8715173122154));
#9916=CARTESIAN_POINT('Ctrl Pts',(-4.12158995744376,48.1952269386297,-20.270762569211));
#9917=CARTESIAN_POINT('Ctrl Pts',(6.01467350653448,47.9089695454248,-19.7917917721002));
#9918=CARTESIAN_POINT('Ctrl Pts',(14.7034888644818,47.6227121522199,-14.5498705882556));
#9919=CARTESIAN_POINT('Ctrl Pts',(19.8538682507201,47.3364547590151,-5.8064821032098));
#9920=CARTESIAN_POINT('Ctrl Pts',(20.22635837168,47.0501973658102,4.33425264016025));
#9921=CARTESIAN_POINT('Ctrl Pts',(15.7313184318603,46.7639399726053,13.4319372885899));
#9922=CARTESIAN_POINT('Ctrl Pts',(7.4504924420499,46.4776825794005,19.297188429932));
#9923=CARTESIAN_POINT('Ctrl Pts',(-2.62331552025048,46.1914251861956,20.5185168716021));
#9924=CARTESIAN_POINT('Ctrl Pts',(-12.0658152203768,45.9051677929907,16.8020064872321));
#9925=CARTESIAN_POINT('Ctrl Pts',(-18.6046425334514,45.6189103997859,9.04204595938399));
#9926=CARTESIAN_POINT('Ctrl Pts',(-20.6662102657604,45.3326530065811,-0.893908373695567));
#9927=CARTESIAN_POINT('Ctrl Pts',(-17.7543963410862,45.0463956133762,-10.6147411411107));
#9928=CARTESIAN_POINT('Ctrl Pts',(-10.5699369745038,44.7601382201713,-17.7811065821051));
#9929=CARTESIAN_POINT('Ctrl Pts',(-0.841792530277941,44.4738808269664,-20.6683986865246));
#9930=CARTESIAN_POINT('Ctrl Pts',(9.08893165523699,44.1876234337616,-18.5817824843473));
#9931=CARTESIAN_POINT('Ctrl Pts',(16.8323788608692,43.9013660405567,-12.0234080365481));
#9932=CARTESIAN_POINT('Ctrl Pts',(20.5250667258446,43.6151086473519,-2.57156660982992));
#9933=CARTESIAN_POINT('Ctrl Pts',(19.2783395239097,43.328851254147,7.49912955815753));
#9934=CARTESIAN_POINT('Ctrl Pts',(13.3922256646094,43.0425938609421,15.7651390947669));
#9935=CARTESIAN_POINT('Ctrl Pts',(4.28323501222459,42.7563364677373,20.2372235437378));
#9936=CARTESIAN_POINT('Ctrl Pts',(-5.85652819925054,42.4700790745324,19.8391631975884));
#9937=CARTESIAN_POINT('Ctrl Pts',(-14.5869014187926,42.1838216813276,14.6667523987962));
#9938=CARTESIAN_POINT('Ctrl Pts',(-19.8068957630838,41.8975642881227,5.96474636170725));
#9939=CARTESIAN_POINT('Ctrl Pts',(-20.2603049036489,41.6113068949178,-4.17269267264517));
#9940=CARTESIAN_POINT('Ctrl Pts',(-15.8380146548778,41.3250495017129,-13.305961473003));
#9941=CARTESIAN_POINT('Ctrl Pts',(-7.60426160985013,41.0387921085081,-19.2371132007409));
#9942=CARTESIAN_POINT('Ctrl Pts',(2.45947839064746,40.7525347153032,-20.5387995017995));
#9943=CARTESIAN_POINT('Ctrl Pts',(11.931337995246,40.4662773220984,-16.8977659047675));
#9944=CARTESIAN_POINT('Ctrl Pts',(18.5318875354623,40.1800199288935,-9.1902373909623));
#9945=CARTESIAN_POINT('Ctrl Pts',(20.6726861899061,39.8937625356886,0.728947613116761));
#9946=CARTESIAN_POINT('Ctrl Pts',(17.838544738016,39.6075051424838,10.4727093227656));
#9947=CARTESIAN_POINT('Ctrl Pts',(10.7115072956607,39.3212477492789,17.6961840627917));
#9948=CARTESIAN_POINT('Ctrl Pts',(1.00671547955262,39.0349903560741,20.6610223094502));
#9949=CARTESIAN_POINT('Ctrl Pts',(-8.94034524983076,38.7487329628691,18.6537273955015));
#9950=CARTESIAN_POINT('Ctrl Pts',(-16.735886735658,38.4624755696644,12.1573604904253));
#9951=CARTESIAN_POINT('Ctrl Pts',(-20.5038899828345,38.1762181764594,2.73529057180312));
#9952=CARTESIAN_POINT('Ctrl Pts',(-19.3375744048299,37.8899607832546,-7.34503472097238));
#9953=CARTESIAN_POINT('Ctrl Pts',(-13.5176171308045,37.6037033900497,-15.6577567371775));
#9954=CARTESIAN_POINT('Ctrl Pts',(-4.44460725024988,37.3174459968449,-20.2023955350644));
#9955=CARTESIAN_POINT('Ctrl Pts',(5.69800986414278,37.03118860364,-19.8852709905846));
#9956=CARTESIAN_POINT('Ctrl Pts',(14.4693848868575,36.7449312104352,-14.7827000343651));
#9957=CARTESIAN_POINT('Ctrl Pts',(19.7586616849195,36.4586738172303,-6.12263069307639));
#9958=CARTESIAN_POINT('Ctrl Pts',(20.292961012649,36.1724164240254,4.01086691033107));
#9959=CARTESIAN_POINT('Ctrl Pts',(15.9437020335736,35.8861590308206,13.1791381920501));
#9960=CARTESIAN_POINT('Ctrl Pts',(7.75754655791893,35.5999016376158,19.1758126069019));
#9961=CARTESIAN_POINT('Ctrl Pts',(-2.29548485465855,35.3136442444108,20.5577741014414));
#9962=CARTESIAN_POINT('Ctrl Pts',(-11.7961003269709,35.027386851206,16.9924487180626));
#9963=CARTESIAN_POINT('Ctrl Pts',(-18.4579531521827,34.7411294580011,9.33784410476196));
#9964=CARTESIAN_POINT('Ctrl Pts',(-20.6778434427571,34.4548720647963,-0.563941703070032));
#9965=CARTESIAN_POINT('Ctrl Pts',(-17.9215608174047,34.1686146715914,-10.3300079094225));
#9966=CARTESIAN_POINT('Ctrl Pts',(-10.8523876219383,33.8823572783865,-17.6101394847972));
#9967=CARTESIAN_POINT('Ctrl Pts',(-1.17158972118088,33.5960998851817,-20.6523198430194));
#9968=CARTESIAN_POINT('Ctrl Pts',(8.79122009996367,33.3098424919768,-18.7245043212515));
#9969=CARTESIAN_POINT('Ctrl Pts',(16.6382674945388,33.023585098772,-12.2904984825741));
#9970=CARTESIAN_POINT('Ctrl Pts',(20.4815290759189,32.7373277055671,-2.89892023461816));
#9971=CARTESIAN_POINT('Ctrl Pts',(19.3953346983608,32.4510703123622,7.19063157590541));
#9972=CARTESIAN_POINT('Ctrl Pts',(13.6426353695538,32.1648129191574,15.5490548645682));
#9973=CARTESIAN_POINT('Ctrl Pts',(4.60467637635258,31.8785555259525,20.1669749748506));
#9974=CARTESIAN_POINT('Ctrl Pts',(-2.15601165226105,31.6877172638159,20.0075053417626));
#9975=CARTESIAN_POINT('Ctrl Pts',(-5.31650955163449,31.5922981327476,19.129115689974));
#9976=CARTESIAN_POINT('Ctrl Pts',(19.4916112617573,54.7221509165299,-2.12668666176709));
#9977=CARTESIAN_POINT('Ctrl Pts',(19.8429547143851,54.6267317854616,1.0934633119458));
#9978=CARTESIAN_POINT('Ctrl Pts',(18.9188025464289,54.435893523325,7.70806260044675));
#9979=CARTESIAN_POINT('Ctrl Pts',(12.9750998048337,54.1496361301202,15.7785484496065));
#9980=CARTESIAN_POINT('Ctrl Pts',(3.91063405100273,53.8633787369153,20.0503401175446));
#9981=CARTESIAN_POINT('Ctrl Pts',(-6.09577171275476,53.5771213437104,19.4977183968944));
#9982=CARTESIAN_POINT('Ctrl Pts',(-14.6347965386317,53.2908639505056,14.2525369616721));
#9983=CARTESIAN_POINT('Ctrl Pts',(-19.6521252013387,53.0046065573007,5.57763254162236));
#9984=CARTESIAN_POINT('Ctrl Pts',(-19.9400098088463,52.7183491640959,-4.43964030615103));
#9985=CARTESIAN_POINT('Ctrl Pts',(-15.4293275720539,52.432091770891,-13.3884532914578));
#9986=CARTESIAN_POINT('Ctrl Pts',(-7.20550781106948,52.1458343776861,-19.1153213806834));
#9987=CARTESIAN_POINT('Ctrl Pts',(2.75232441408898,51.8595769844812,-20.2420215047524));
#9988=CARTESIAN_POINT('Ctrl Pts',(12.0478086851997,51.5733195912764,-16.4974282574968));
#9989=CARTESIAN_POINT('Ctrl Pts',(18.4439505479574,51.2870621980715,-8.78267942887381));
#9990=CARTESIAN_POINT('Ctrl Pts',(20.401505487785,51.0008048048667,1.04564439017211));
#9991=CARTESIAN_POINT('Ctrl Pts',(17.4493798771779,50.7145474116618,10.6223317120683));
#9992=CARTESIAN_POINT('Ctrl Pts',(10.298012318395,50.4282900184569,17.6427246297376));
#9993=CARTESIAN_POINT('Ctrl Pts',(0.668398903120931,50.1420326252521,20.4173464106668));
#9994=CARTESIAN_POINT('Ctrl Pts',(-9.12206648239754,49.8557752320472,18.2784762244733));
#9995=CARTESIAN_POINT('Ctrl Pts',(-16.7172809522183,49.5695178388423,11.7408393464271));
#9996=CARTESIAN_POINT('Ctrl Pts',(-20.2894346900898,49.2832604456375,2.37773641541062));
#9997=CARTESIAN_POINT('Ctrl Pts',(-18.9788788870531,48.9970030524326,-7.55757546283069));
#9998=CARTESIAN_POINT('Ctrl Pts',(-13.1010024648366,48.7107456592278,-15.6741355444392));
#9999=CARTESIAN_POINT('Ctrl Pts',(-4.070332935494,48.4244882660229,-20.0186707957866));
#10000=CARTESIAN_POINT('Ctrl Pts',(5.93987367075858,48.1382308728181,-19.5456565873916));
#10001=CARTESIAN_POINT('Ctrl Pts',(14.5206329619597,47.8519734796132,-14.368925117269));
#10002=CARTESIAN_POINT('Ctrl Pts',(19.606961068963,47.5657160864083,-5.73427138265408));
#10003=CARTESIAN_POINT('Ctrl Pts',(19.9748188187978,47.2794586932035,4.28035089713567));
#10004=CARTESIAN_POINT('Ctrl Pts',(15.5356802091074,46.9932012999986,13.2648946881484));
#10005=CARTESIAN_POINT('Ctrl Pts',(7.35783643827567,46.7069439067937,19.0572042439321));
#10006=CARTESIAN_POINT('Ctrl Pts',(-2.59069137699606,46.4206865135889,20.2633439697462));
#10007=CARTESIAN_POINT('Ctrl Pts',(-11.915762021975,46.134429120384,16.5930529464284));
#10008=CARTESIAN_POINT('Ctrl Pts',(-18.3732710043605,45.8481717271792,8.92959703724159));
#10009=CARTESIAN_POINT('Ctrl Pts',(-20.4092006155558,45.5619143339743,-0.882791527622558));
#10010=CARTESIAN_POINT('Ctrl Pts',(-17.5335986653375,45.2756569407694,-10.4827338271133));
#10011=CARTESIAN_POINT('Ctrl Pts',(-10.4384868552237,44.9893995475646,-17.559976731777));
#10012=CARTESIAN_POINT('Ctrl Pts',(-0.831323808583485,44.7031421543597,
-20.4113618206262));
#10013=CARTESIAN_POINT('Ctrl Pts',(8.97589965201017,44.4168847611548,-18.350695247981));
#10014=CARTESIAN_POINT('Ctrl Pts',(16.6230476023797,44.13062736795,-11.8738822234453));
#10015=CARTESIAN_POINT('Ctrl Pts',(20.2698123685242,43.8443699747451,-2.53958602769265));
#10016=CARTESIAN_POINT('Ctrl Pts',(19.0385897471557,43.5581125815403,7.40586869224184));
#10017=CARTESIAN_POINT('Ctrl Pts',(13.2256769268747,43.2718551883354,15.569080270625));
#10018=CARTESIAN_POINT('Ctrl Pts',(4.22996773592773,42.9855977951305,19.9855488691264));
#10019=CARTESIAN_POINT('Ctrl Pts',(-5.78369509417002,42.6993404019257,19.5924388911872));
#10020=CARTESIAN_POINT('Ctrl Pts',(-14.4054954240311,42.4130830087208,14.4843533592442));
#10021=CARTESIAN_POINT('Ctrl Pts',(-19.5605727417728,42.126825615516,5.89056743115988));
#10022=CARTESIAN_POINT('Ctrl Pts',(-20.0083431840418,41.8405682223111,-4.12080012580584));
#10023=CARTESIAN_POINT('Ctrl Pts',(-15.6410495338402,41.5543108291062,-13.140485536204));
#10024=CARTESIAN_POINT('Ctrl Pts',(-7.50969329803673,41.2680534359013,-18.9978761238368));
#10025=CARTESIAN_POINT('Ctrl Pts',(2.42889176287495,40.9817960426965,-20.2833743605813));
#10026=CARTESIAN_POINT('Ctrl Pts',(11.7829571859348,40.6955386494916,-16.6876214782579));
#10027=CARTESIAN_POINT('Ctrl Pts',(18.3014208039293,40.4092812562868,-9.07594552676596));
#10028=CARTESIAN_POINT('Ctrl Pts',(20.4155960036494,40.1230238630819,0.719882256253895));
#10029=CARTESIAN_POINT('Ctrl Pts',(17.6167005738301,39.8367664698771,10.3424683484829));
#10030=CARTESIAN_POINT('Ctrl Pts',(10.578296575951,39.5505090766722,17.4761103280605));
#10031=CARTESIAN_POINT('Ctrl Pts',(0.994195738873623,39.2642516834673,20.4040771778391));
#10032=CARTESIAN_POINT('Ctrl Pts',(-8.82916110063272,38.9779942902625,18.4217454360012));
#10033=CARTESIAN_POINT('Ctrl Pts',(-16.5277554750095,38.6917368970576,12.0061688144023));
#10034=CARTESIAN_POINT('Ctrl Pts',(-20.2488989842305,38.4054795038528,2.70127388156862));
#10035=CARTESIAN_POINT('Ctrl Pts',(-19.0970879698103,38.1192221106478,-7.25369021320675));
#10036=CARTESIAN_POINT('Ctrl Pts',(-13.3495089963898,37.832964717443,-15.4630333442186));
#10037=CARTESIAN_POINT('Ctrl Pts',(-4.38933311268913,37.5467073242381,-19.9511539894729));
#10038=CARTESIAN_POINT('Ctrl Pts',(5.62714812935582,37.2604499310333,-19.6379732771709));
#10039=CARTESIAN_POINT('Ctrl Pts',(14.2894403531082,36.9741925378284,-14.598859044082));
#10040=CARTESIAN_POINT('Ctrl Pts',(19.512938515618,36.6879351446235,-6.04648827697771));
#10041=CARTESIAN_POINT('Ctrl Pts',(20.0405931700484,36.4016777514187,3.96098686433946));
#10042=CARTESIAN_POINT('Ctrl Pts',(15.7454225689498,36.1154203582138,13.0152394597937));
#10043=CARTESIAN_POINT('Ctrl Pts',(7.66107194303644,35.829162965009,18.937337874762));
#10044=CARTESIAN_POINT('Ctrl Pts',(-2.26693765382205,35.5429055718041,20.3021129942798));
#10045=CARTESIAN_POINT('Ctrl Pts',(-11.6494014308144,35.2566481785992,16.781126781882));
#10046=CARTESIAN_POINT('Ctrl Pts',(-18.2284057518238,34.9703907853944,9.22171659580266));
#10047=CARTESIAN_POINT('Ctrl Pts',(-20.4206893856,34.6841333921895,-0.556928447910499));
#10048=CARTESIAN_POINT('Ctrl Pts',(-17.6986837170356,34.3978759989846,-10.2015415005054));
#10049=CARTESIAN_POINT('Ctrl Pts',(-10.7174259373256,34.1116186057798,-17.3911360221588));
#10050=CARTESIAN_POINT('Ctrl Pts',(-1.15701746684761,33.8253612125749,-20.3954825342843));
#10051=CARTESIAN_POINT('Ctrl Pts',(8.6818863213883,33.5391038193701,-18.4916429665119));
#10052=CARTESIAN_POINT('Ctrl Pts',(16.4313585810362,33.2528464261652,-12.1376494739461));
#10053=CARTESIAN_POINT('Ctrl Pts',(20.2267995627571,32.9665890329603,-2.8628717936124));
#10054=CARTESIAN_POINT('Ctrl Pts',(19.1541630647916,32.6803316397554,7.101213614408));
#10055=CARTESIAN_POINT('Ctrl Pts',(13.4729057438463,32.3940742465506,15.3556705141589));
#10056=CARTESIAN_POINT('Ctrl Pts',(4.54755400228875,32.1078168533457,19.9162012301402));
#10057=CARTESIAN_POINT('Ctrl Pts',(-2.12943310431676,31.9169785912092,19.7586443984892));
#10058=CARTESIAN_POINT('Ctrl Pts',(-5.25039790755787,31.8215594601409,18.8912420859273));
#10059=CARTESIAN_POINT('Ctrl Pts',(19.4891569929248,54.7244434698974,-2.1264188819145));
#10060=CARTESIAN_POINT('Ctrl Pts',(19.8404559422262,54.6290243388291,1.09332320776234));
#10061=CARTESIAN_POINT('Ctrl Pts',(18.9164202351586,54.4381860766925,7.70709343019511));
#10062=CARTESIAN_POINT('Ctrl Pts',(12.9734658962871,54.1519286834877,15.7765608474946));
#10063=CARTESIAN_POINT('Ctrl Pts',(3.91014161352722,53.8656712902828,20.0478156190887));
#10064=CARTESIAN_POINT('Ctrl Pts',(-6.09500410711914,53.5794138970779,19.4952629748948));
#10065=CARTESIAN_POINT('Ctrl Pts',(-14.6329536490035,53.2931565038731,14.250742296303));
#10066=CARTESIAN_POINT('Ctrl Pts',(-19.6496505079137,53.0068991106682,5.57693013492155));
#10067=CARTESIAN_POINT('Ctrl Pts',(-19.9374988617836,52.7206417174634,-4.43908122263271));
#10068=CARTESIAN_POINT('Ctrl Pts',(-15.4273846337018,52.4343843242585,-13.3867673608494));
#10069=CARTESIAN_POINT('Ctrl Pts',(-7.20460045708284,52.1481269310536,-19.1129142776718));
#10070=CARTESIAN_POINT('Ctrl Pts',(2.75197782746062,51.8618695378487,-20.2394725301833));
#10071=CARTESIAN_POINT('Ctrl Pts',(12.0462915644812,51.5756121446439,-16.4953508168554));
#10072=CARTESIAN_POINT('Ctrl Pts',(18.4416279927814,51.289354751439,-8.78157347033156));
#10073=CARTESIAN_POINT('Ctrl Pts',(20.3989364274587,51.0030973582342,1.0455127177103));
#10074=CARTESIAN_POINT('Ctrl Pts',(17.4471825633646,50.7168399650293,10.6209940943791));
#10075=CARTESIAN_POINT('Ctrl Pts',(10.2967155408141,50.4305825718244,17.6405029690713));
#10076=CARTESIAN_POINT('Ctrl Pts',(0.668314734963058,50.1443251786196,20.4147753555185));
#10077=CARTESIAN_POINT('Ctrl Pts',(-9.12091778583661,49.8580677854147,18.2761745066984));
#10078=CARTESIAN_POINT('Ctrl Pts',(-16.7151758279943,49.5718103922098,11.7393608807856));
#10079=CARTESIAN_POINT('Ctrl Pts',(-20.2868797422733,49.285552999005,2.37743699886982));
#10080=CARTESIAN_POINT('Ctrl Pts',(-18.976488971025,48.9992956058001,-7.55662377486285));
#10081=CARTESIAN_POINT('Ctrl Pts',(-13.099352720615,48.7130382125953,-15.6721617783377));
#10082=CARTESIAN_POINT('Ctrl Pts',(-4.06982037866806,48.4267808193904,-20.0161499439244));
#10083=CARTESIAN_POINT('Ctrl Pts',(5.93912569194617,48.1405234261856,-19.5431952998601));
#10084=CARTESIAN_POINT('Ctrl Pts',(14.5188044507151,47.8542660329807,-14.3671157098405));
#10085=CARTESIAN_POINT('Ctrl Pts',(19.6044920616628,47.5680086397758,-5.73354929431732));
#10086=CARTESIAN_POINT('Ctrl Pts',(19.9723034889967,47.281751246571,4.27981189379005));
#10087=CARTESIAN_POINT('Ctrl Pts',(15.5337238780006,46.9954938533661,13.2632243057925));
#10088=CARTESIAN_POINT('Ctrl Pts',(7.35690990244912,46.7092364601612,19.0548044647804));
#10089=CARTESIAN_POINT('Ctrl Pts',(-2.59036514408827,46.4229790669564,20.2607923074049));
#10090=CARTESIAN_POINT('Ctrl Pts',(-11.9142615292001,46.1367216737515,16.5909634656204));
#10091=CARTESIAN_POINT('Ctrl Pts',(-18.3709573495274,45.8504642805467,8.92847257740328));
#10092=CARTESIAN_POINT('Ctrl Pts',(-20.4066305862109,45.5642068873418,-0.882680362066682));
#10093=CARTESIAN_POINT('Ctrl Pts',(-17.5313907462748,45.2779494941369,-10.4814137884671));
#10094=CARTESIAN_POINT('Ctrl Pts',(-10.437172388379,44.9916921009321,-17.5577654910554));
#10095=CARTESIAN_POINT('Ctrl Pts',(-0.831219124102038,44.7054347077272,
-20.4087915191314));
#10096=CARTESIAN_POINT('Ctrl Pts',(8.97476936151339,44.4191773145224,-18.3483844360009));
#10097=CARTESIAN_POINT('Ctrl Pts',(16.6209543444934,44.1329199213175,-11.8723870043857));
#10098=CARTESIAN_POINT('Ctrl Pts',(20.2672598916495,43.8466625281126,-2.53926623022787));
#10099=CARTESIAN_POINT('Ctrl Pts',(19.0361923120353,43.5604051349078,7.40493610795193));
#10100=CARTESIAN_POINT('Ctrl Pts',(13.2240114830169,43.2741477417029,15.5671197336142));
#10101=CARTESIAN_POINT('Ctrl Pts',(4.22943507708361,42.987890348498,19.9830321881434));
#10102=CARTESIAN_POINT('Ctrl Pts',(-5.78296678215064,42.7016329552932,19.5899717125928));
#10103=CARTESIAN_POINT('Ctrl Pts',(-14.4036814114852,42.4153755620883,14.4825294165099));
#10104=CARTESIAN_POINT('Ctrl Pts',(-19.5581095759244,42.1291181688835,5.88982566123751));
#10105=CARTESIAN_POINT('Ctrl Pts',(-20.0058236326838,41.8428607756786,-4.12028121389707));
#10106=CARTESIAN_POINT('Ctrl Pts',(-15.6390799340972,41.5566033824737,-13.1388308200752));
#10107=CARTESIAN_POINT('Ctrl Pts',(-7.50874763962948,41.2703459892688,-18.9954838155809));
#10108=CARTESIAN_POINT('Ctrl Pts',(2.42858590458957,40.984088596064,-20.2808201759122));
#10109=CARTESIAN_POINT('Ctrl Pts',(11.7814734166139,40.6978312028591,-16.685520088904));
#10110=CARTESIAN_POINT('Ctrl Pts',(18.2991161968354,40.4115738096543,-9.07480263798868));
#10111=CARTESIAN_POINT('Ctrl Pts',(20.413025168965,40.1253164164494,0.71979160505406));
#10112=CARTESIAN_POINT('Ctrl Pts',(17.6144821901566,39.8390590232446,10.3411659727723));
#10113=CARTESIAN_POINT('Ctrl Pts',(10.5769645035621,39.5528016300397,17.4739096482189));
#10114=CARTESIAN_POINT('Ctrl Pts',(0.994070544738266,39.2665442368348,20.4015077936632));
#10115=CARTESIAN_POINT('Ctrl Pts',(-8.82804928819338,38.98028684363,18.4194256770235));
#10116=CARTESIAN_POINT('Ctrl Pts',(-16.5256742167881,38.6940294504251,12.0046569371488));
#10117=CARTESIAN_POINT('Ctrl Pts',(-20.2463491408741,38.4077720572203,2.70093372355491));
#10118=CARTESIAN_POINT('Ctrl Pts',(-19.0946831682996,38.1215146640153,-7.25277679199759));
#10119=CARTESIAN_POINT('Ctrl Pts',(-13.3478279589727,37.8352572708105,-15.4610861611707));
#10120=CARTESIAN_POINT('Ctrl Pts',(-4.38878038575677,37.5489998776056,-19.9486416396669));
#10121=CARTESIAN_POINT('Ctrl Pts',(5.62643953052426,37.2627424844008,-19.6355003646561));
#10122=CARTESIAN_POINT('Ctrl Pts',(14.2876409547905,36.9764850911959,-14.5970206822172));
#10123=CARTESIAN_POINT('Ctrl Pts',(19.5104813481329,36.690227697991,-6.04572687271288));
#10124=CARTESIAN_POINT('Ctrl Pts',(20.0380695575666,36.4039703047862,3.9604880769133));
#10125=CARTESIAN_POINT('Ctrl Pts',(15.7434398261144,36.1177129115813,13.0136005152982));
#10126=CARTESIAN_POINT('Ctrl Pts',(7.66010722209662,35.8314555183765,18.9349531897545));
#10127=CARTESIAN_POINT('Ctrl Pts',(-2.26665218927312,35.5451981251716,20.2995564500129));
#10128=CARTESIAN_POINT('Ctrl Pts',(-11.6479344801856,35.2589407319667,16.7790136177391));
#10129=CARTESIAN_POINT('Ctrl Pts',(-18.2261103378014,34.9726833387619,9.2205553510574));
#10130=CARTESIAN_POINT('Ctrl Pts',(-20.4181179122233,34.686425945557,-0.556858317191475));
#10131=CARTESIAN_POINT('Ctrl Pts',(-17.6964550042702,34.4001685523521,-10.2002568699848));
#10132=CARTESIAN_POINT('Ctrl Pts',(-10.7160763557452,34.1139111591473,-17.3889460447585));
#10133=CARTESIAN_POINT('Ctrl Pts',(-1.15687174811203,33.8276537659424,-20.3929142283091));
#10134=CARTESIAN_POINT('Ctrl Pts',(8.68079301217168,33.5413963727376,-18.4893144138117));
#10135=CARTESIAN_POINT('Ctrl Pts',(16.4292895459668,33.2551389795327,-12.1361210237995));
#10136=CARTESIAN_POINT('Ctrl Pts',(20.2242523341868,32.9688815863278,-2.86251131862187));
#10137=CARTESIAN_POINT('Ctrl Pts',(19.1517514114745,32.6826241931229,7.10031945815812));
#10138=CARTESIAN_POINT('Ctrl Pts',(13.4712084919399,32.3963667999181,15.3537367211865));
#10139=CARTESIAN_POINT('Ctrl Pts',(4.5469827934743,32.1101094067132,19.9136935582208));
#10140=CARTESIAN_POINT('Ctrl Pts',(-2.12916732578234,31.9192711445767,19.7561558540843));
#10141=CARTESIAN_POINT('Ctrl Pts',(-5.24973680839221,31.8238520135084,18.8888634120437));
#10142=CARTESIAN_POINT('Ctrl Pts',(19.4867027240924,54.7267360232649,-2.12615110206191));
#10143=CARTESIAN_POINT('Ctrl Pts',(19.8379571700673,54.6313168921966,1.09318310357887));
#10144=CARTESIAN_POINT('Ctrl Pts',(18.9140379238883,54.44047863006,7.70612425994348));
#10145=CARTESIAN_POINT('Ctrl Pts',(12.9718319877405,54.1542212368552,15.7745732453828));
#10146=CARTESIAN_POINT('Ctrl Pts',(3.90964917605172,53.8679638436503,20.0452911206329));
#10147=CARTESIAN_POINT('Ctrl Pts',(-6.09423650148351,53.5817064504454,19.4928075528951));
#10148=CARTESIAN_POINT('Ctrl Pts',(-14.6311107593753,53.2954490572406,14.248947630934));
#10149=CARTESIAN_POINT('Ctrl Pts',(-19.6471758144887,53.0091916640357,5.57622772822074));
#10150=CARTESIAN_POINT('Ctrl Pts',(-19.9349879147208,52.7229342708309,-4.4385221391144));
#10151=CARTESIAN_POINT('Ctrl Pts',(-15.4254416953498,52.436676877626,-13.3850814302411));
#10152=CARTESIAN_POINT('Ctrl Pts',(-7.2036931030962,52.1504194844211,-19.1105071746602));
#10153=CARTESIAN_POINT('Ctrl Pts',(2.75163124083226,51.8641620912162,-20.2369235556142));
#10154=CARTESIAN_POINT('Ctrl Pts',(12.0447744437628,51.5779046980115,-16.4932733762141));
#10155=CARTESIAN_POINT('Ctrl Pts',(18.4393054376054,51.2916473048065,-8.78046751178931));
#10156=CARTESIAN_POINT('Ctrl Pts',(20.3963673671325,51.0053899116017,1.04538104524849));
#10157=CARTESIAN_POINT('Ctrl Pts',(17.4449852495513,50.7191325183968,10.6196564766899));
#10158=CARTESIAN_POINT('Ctrl Pts',(10.2954187632331,50.4328751251919,17.638281308405));
#10159=CARTESIAN_POINT('Ctrl Pts',(0.668230566805185,50.1466177319871,20.4122043003701));
#10160=CARTESIAN_POINT('Ctrl Pts',(-9.11976908927569,49.8603603387822,18.2738727889235));
#10161=CARTESIAN_POINT('Ctrl Pts',(-16.7130707037703,49.5741029455773,11.7378824151441));
#10162=CARTESIAN_POINT('Ctrl Pts',(-20.2843247944569,49.2878455523725,2.37713758232903));
#10163=CARTESIAN_POINT('Ctrl Pts',(-18.9740990549969,49.0015881591676,-7.55567208689501));
#10164=CARTESIAN_POINT('Ctrl Pts',(-13.0977029763934,48.7153307659628,-15.6701880122362));
#10165=CARTESIAN_POINT('Ctrl Pts',(-4.06930782184213,48.429073372758,-20.0136290920622));
#10166=CARTESIAN_POINT('Ctrl Pts',(5.93837771313375,48.1428159795531,-19.5407340123286));
#10167=CARTESIAN_POINT('Ctrl Pts',(14.5169759394705,47.8565585863482,-14.3653063024121));
#10168=CARTESIAN_POINT('Ctrl Pts',(19.6020230543625,47.5703011931433,-5.73282720598057));
#10169=CARTESIAN_POINT('Ctrl Pts',(19.9697881591957,47.2840437999385,4.27927289044443));
#10170=CARTESIAN_POINT('Ctrl Pts',(15.5317675468937,46.9977864067336,13.2615539234367));
#10171=CARTESIAN_POINT('Ctrl Pts',(7.35598336662257,46.7115290135287,19.0524046856288));
#10172=CARTESIAN_POINT('Ctrl Pts',(-2.59003891118047,46.4252716203239,20.2582406450635));
#10173=CARTESIAN_POINT('Ctrl Pts',(-11.9127610364253,46.139014227119,16.5888739848123));
#10174=CARTESIAN_POINT('Ctrl Pts',(-18.3686436946943,45.8527568339142,8.92734811756499));
#10175=CARTESIAN_POINT('Ctrl Pts',(-20.404060556866,45.5664994407093,-0.882569196510804));
#10176=CARTESIAN_POINT('Ctrl Pts',(-17.5291828272122,45.2802420475044,-10.4800937498209));
#10177=CARTESIAN_POINT('Ctrl Pts',(-10.4358579215344,44.9939846542997,-17.5555542503337));
#10178=CARTESIAN_POINT('Ctrl Pts',(-0.83111443962059,44.7077272610947,-20.4062212176367));
#10179=CARTESIAN_POINT('Ctrl Pts',(8.9736390710166,44.4214698678898,-18.3460736240208));
#10180=CARTESIAN_POINT('Ctrl Pts',(16.6188610866072,44.135212474685,-11.870891785326));
#10181=CARTESIAN_POINT('Ctrl Pts',(20.2647074147747,43.8489550814801,-2.53894643276308));
#10182=CARTESIAN_POINT('Ctrl Pts',(19.0337948769148,43.5626976882753,7.40400352366201));
#10183=CARTESIAN_POINT('Ctrl Pts',(13.222346039159,43.2764402950704,15.5651591966033));
#10184=CARTESIAN_POINT('Ctrl Pts',(4.22890241823948,42.9901829018655,19.9805155071603));
#10185=CARTESIAN_POINT('Ctrl Pts',(-5.78223847013127,42.7039255086607,19.5875045339983));
#10186=CARTESIAN_POINT('Ctrl Pts',(-14.4018673989393,42.4176681154558,14.4807054737756));
#10187=CARTESIAN_POINT('Ctrl Pts',(-19.555646410076,42.131410722251,5.88908389131514));
#10188=CARTESIAN_POINT('Ctrl Pts',(-20.0033040813258,41.8451533290461,-4.11976230198829));
#10189=CARTESIAN_POINT('Ctrl Pts',(-15.6371103343542,41.5588959358412,-13.1371761039464));
#10190=CARTESIAN_POINT('Ctrl Pts',(-7.50780198122223,41.2726385426363,-18.993091507325));
#10191=CARTESIAN_POINT('Ctrl Pts',(2.42828004630419,40.9863811494315,-20.2782659912431));
#10192=CARTESIAN_POINT('Ctrl Pts',(11.7799896472929,40.7001237562266,-16.6834186995501));
#10193=CARTESIAN_POINT('Ctrl Pts',(18.2968115897414,40.4138663630218,-9.07365974921141));
#10194=CARTESIAN_POINT('Ctrl Pts',(20.4104543342806,40.1276089698169,0.719700953854232));
#10195=CARTESIAN_POINT('Ctrl Pts',(17.612263806483,39.8413515766121,10.3398635970617));
#10196=CARTESIAN_POINT('Ctrl Pts',(10.5756324311732,39.5550941834072,17.4717089683773));
#10197=CARTESIAN_POINT('Ctrl Pts',(0.993945350602907,39.2688367902023,20.3989384094874));
#10198=CARTESIAN_POINT('Ctrl Pts',(-8.82693747575403,38.9825793969975,18.4171059180458));
#10199=CARTESIAN_POINT('Ctrl Pts',(-16.5235929585668,38.6963220037926,12.0031450598952));
#10200=CARTESIAN_POINT('Ctrl Pts',(-20.2437992975177,38.4100646105878,2.70059356554118));
#10201=CARTESIAN_POINT('Ctrl Pts',(-19.092278366789,38.1238072173828,-7.25186337078843));
#10202=CARTESIAN_POINT('Ctrl Pts',(-13.3461469215555,37.837549824178,-15.4591389781227));
#10203=CARTESIAN_POINT('Ctrl Pts',(-4.3882276588244,37.5512924309731,-19.9461292898609));
#10204=CARTESIAN_POINT('Ctrl Pts',(5.6257309316927,37.2650350377683,-19.6330274521414));
#10205=CARTESIAN_POINT('Ctrl Pts',(14.2858415564729,36.9787776445634,-14.5951823203523));
#10206=CARTESIAN_POINT('Ctrl Pts',(19.5080241806478,36.6925202513585,-6.04496546844805));
#10207=CARTESIAN_POINT('Ctrl Pts',(20.0355459450848,36.4062628581537,3.95998928948713));
#10208=CARTESIAN_POINT('Ctrl Pts',(15.7414570832789,36.1200054649488,13.0119615708027));
#10209=CARTESIAN_POINT('Ctrl Pts',(7.6591425011568,35.833748071744,18.932568504747));
#10210=CARTESIAN_POINT('Ctrl Pts',(-2.2663667247242,35.5474906785391,20.296999905746));
#10211=CARTESIAN_POINT('Ctrl Pts',(-11.6464675295567,35.2612332853342,16.7769004535961));
#10212=CARTESIAN_POINT('Ctrl Pts',(-18.223814923779,34.9749758921294,9.21939410631215));
#10213=CARTESIAN_POINT('Ctrl Pts',(-20.4155464388465,34.6887184989245,-0.556788186472455));
#10214=CARTESIAN_POINT('Ctrl Pts',(-17.6942262915047,34.4024611057196,-10.1989722394641));
#10215=CARTESIAN_POINT('Ctrl Pts',(-10.7147267741649,34.1162037125148,-17.3867560673581));
#10216=CARTESIAN_POINT('Ctrl Pts',(-1.15672602937646,33.8299463193099,-20.3903459223338));
#10217=CARTESIAN_POINT('Ctrl Pts',(8.67969970295505,33.5436889261051,-18.4869858611114));
#10218=CARTESIAN_POINT('Ctrl Pts',(16.4272205108975,33.2574315329002,-12.134592573653));
#10219=CARTESIAN_POINT('Ctrl Pts',(20.2217051056165,32.9711741396953,-2.86215084363134));
#10220=CARTESIAN_POINT('Ctrl Pts',(19.1493397581574,32.6849167464904,7.09942530190823));
#10221=CARTESIAN_POINT('Ctrl Pts',(13.4695112400335,32.3986593532856,15.3518029282142));
#10222=CARTESIAN_POINT('Ctrl Pts',(4.54641158465985,32.1124019600807,19.9111858863013));
#10223=CARTESIAN_POINT('Ctrl Pts',(-2.12890154724792,31.9215636979442,19.7536673096795));
#10224=CARTESIAN_POINT('Ctrl Pts',(-5.24907570922655,31.8261445668759,18.8864847381601));
#10225=CARTESIAN_POINT('Ctrl Pts',(19.4842484552599,54.7290285766324,-2.12588332220932));
#10226=CARTESIAN_POINT('Ctrl Pts',(19.8354583979083,54.6336094455641,1.09304299939541));
#10227=CARTESIAN_POINT('Ctrl Pts',(18.911655612618,54.4427711834275,7.70515508969184));
#10228=CARTESIAN_POINT('Ctrl Pts',(12.9701980791939,54.1565137902227,15.7725856432709));
#10229=CARTESIAN_POINT('Ctrl Pts',(3.90915673857621,53.8702563970178,20.042766622177));
#10230=CARTESIAN_POINT('Ctrl Pts',(-6.09346889584789,53.5839990038129,19.4903521308955));
#10231=CARTESIAN_POINT('Ctrl Pts',(-14.6292678697472,53.2977416106081,14.2471529655649));
#10232=CARTESIAN_POINT('Ctrl Pts',(-19.6447011210637,53.0114842174032,5.57552532151993));
#10233=CARTESIAN_POINT('Ctrl Pts',(-19.932476967658,52.7252268241984,-4.43796305559608));
#10234=CARTESIAN_POINT('Ctrl Pts',(-15.4234987569977,52.4389694309935,-13.3833954996328));
#10235=CARTESIAN_POINT('Ctrl Pts',(-7.20278574910955,52.1527120377887,-19.1081000716486));
#10236=CARTESIAN_POINT('Ctrl Pts',(2.7512846542039,51.8664546445838,-20.2343745810451));
#10237=CARTESIAN_POINT('Ctrl Pts',(12.0432573230443,51.5801972513789,-16.4911959355728));
#10238=CARTESIAN_POINT('Ctrl Pts',(18.4369828824295,51.293939858174,-8.77936155324705));
#10239=CARTESIAN_POINT('Ctrl Pts',(20.3937983068062,51.0076824649692,1.04524937278667));
#10240=CARTESIAN_POINT('Ctrl Pts',(17.442787935738,50.7214250717643,10.6183188590008));
#10241=CARTESIAN_POINT('Ctrl Pts',(10.2941219856521,50.4351676785594,17.6360596477387));
#10242=CARTESIAN_POINT('Ctrl Pts',(0.668146398647312,50.1489102853546,20.4096332452217));
#10243=CARTESIAN_POINT('Ctrl Pts',(-9.11862039271476,49.8626528921497,18.2715710711487));
#10244=CARTESIAN_POINT('Ctrl Pts',(-16.7109655795463,49.5763954989448,11.7364039495027));
#10245=CARTESIAN_POINT('Ctrl Pts',(-20.2817698466404,49.29013810574,2.37683816578823));
#10246=CARTESIAN_POINT('Ctrl Pts',(-18.9717091389687,49.0038807125351,-7.55472039892717));
#10247=CARTESIAN_POINT('Ctrl Pts',(-13.0960532321718,48.7176233193303,-15.6682142461347));
#10248=CARTESIAN_POINT('Ctrl Pts',(-4.06879526501619,48.4313659261255,-20.0111082402));
#10249=CARTESIAN_POINT('Ctrl Pts',(5.93762973432133,48.1451085329206,-19.5382727247972));
#10250=CARTESIAN_POINT('Ctrl Pts',(14.5151474282259,47.8588511397157,-14.3634968949836));
#10251=CARTESIAN_POINT('Ctrl Pts',(19.5995540470623,47.5725937465108,-5.73210511764381));
#10252=CARTESIAN_POINT('Ctrl Pts',(19.9672728293946,47.286336353306,4.27873388709882));
#10253=CARTESIAN_POINT('Ctrl Pts',(15.5298112157868,47.0000789601011,13.2598835410808));
#10254=CARTESIAN_POINT('Ctrl Pts',(7.35505683079602,46.7138215668962,19.0500049064771));
#10255=CARTESIAN_POINT('Ctrl Pts',(-2.58971267827268,46.4275641736914,20.2556889827221));
#10256=CARTESIAN_POINT('Ctrl Pts',(-11.9112605436505,46.1413067804865,16.5867845040042));
#10257=CARTESIAN_POINT('Ctrl Pts',(-18.3663300398612,45.8550493872817,8.92622365772668));
#10258=CARTESIAN_POINT('Ctrl Pts',(-20.401490527521,45.5687919940768,-0.882458030954929));
#10259=CARTESIAN_POINT('Ctrl Pts',(-17.5269749081496,45.2825346008719,-10.4787737111747));
#10260=CARTESIAN_POINT('Ctrl Pts',(-10.4345434546898,44.9962772076671,-17.5533430096121));
#10261=CARTESIAN_POINT('Ctrl Pts',(-0.831009755139143,44.7100198144622,
-20.4036509161419));
#10262=CARTESIAN_POINT('Ctrl Pts',(8.97250878051982,44.4237624212574,-18.3437628120407));
#10263=CARTESIAN_POINT('Ctrl Pts',(16.616767828721,44.1375050280525,-11.8693965662664));
#10264=CARTESIAN_POINT('Ctrl Pts',(20.2621549379,43.8512476348476,-2.5386266352983));
#10265=CARTESIAN_POINT('Ctrl Pts',(19.0313974417944,43.5649902416428,7.40307093937211));
#10266=CARTESIAN_POINT('Ctrl Pts',(13.2206805953012,43.2787328484379,15.5631986595924));
#10267=CARTESIAN_POINT('Ctrl Pts',(4.22836975939536,42.992475455233,19.9779988261773));
#10268=CARTESIAN_POINT('Ctrl Pts',(-5.7815101581119,42.7062180620282,19.5850373554038));
#10269=CARTESIAN_POINT('Ctrl Pts',(-14.4000533863935,42.4199606688233,14.4788815310413));
#10270=CARTESIAN_POINT('Ctrl Pts',(-19.5531832442276,42.1337032756185,5.88834212139276));
#10271=CARTESIAN_POINT('Ctrl Pts',(-20.0007845299679,41.8474458824136,-4.11924339007953));
#10272=CARTESIAN_POINT('Ctrl Pts',(-15.6351407346112,41.5611884892087,-13.1355213878175));
#10273=CARTESIAN_POINT('Ctrl Pts',(-7.50685632281498,41.2749310960039,-18.990699199069));
#10274=CARTESIAN_POINT('Ctrl Pts',(2.42797418801882,40.988673702799,-20.275711806574));
#10275=CARTESIAN_POINT('Ctrl Pts',(11.778505877972,40.7024163095941,-16.6813173101961));
#10276=CARTESIAN_POINT('Ctrl Pts',(18.2945069826475,40.4161589163894,-9.07251686043413));
#10277=CARTESIAN_POINT('Ctrl Pts',(20.4078834995962,40.1299015231844,0.719610302654397));
#10278=CARTESIAN_POINT('Ctrl Pts',(17.6100454228095,39.8436441299796,10.3385612213511));
#10279=CARTESIAN_POINT('Ctrl Pts',(10.5743003587843,39.5573867367747,17.4695082885356));
#10280=CARTESIAN_POINT('Ctrl Pts',(0.993820156467551,39.2711293435698,20.3963690253115));
#10281=CARTESIAN_POINT('Ctrl Pts',(-8.82582566331469,38.984871950365,18.4147861590682));
#10282=CARTESIAN_POINT('Ctrl Pts',(-16.5215117003454,38.6986145571601,12.0016331826417));
#10283=CARTESIAN_POINT('Ctrl Pts',(-20.2412494541613,38.4123571639553,2.70025340752747));
#10284=CARTESIAN_POINT('Ctrl Pts',(-19.0898735652784,38.1260997707503,-7.25094994957927));
#10285=CARTESIAN_POINT('Ctrl Pts',(-13.3444658841383,37.8398423775456,-15.4571917950747));
#10286=CARTESIAN_POINT('Ctrl Pts',(-4.38767493189203,37.5535849843406,-19.9436169400549));
#10287=CARTESIAN_POINT('Ctrl Pts',(5.62502233286113,37.2673275911359,-19.6305545396266));
#10288=CARTESIAN_POINT('Ctrl Pts',(14.2840421581553,36.9810701979309,-14.5933439584875));
#10289=CARTESIAN_POINT('Ctrl Pts',(19.5055670131628,36.694812804726,-6.04420406418323));
#10290=CARTESIAN_POINT('Ctrl Pts',(20.033022332603,36.4085554115212,3.95949050206097));
#10291=CARTESIAN_POINT('Ctrl Pts',(15.7394743404435,36.1222980183163,13.0103226263072));
#10292=CARTESIAN_POINT('Ctrl Pts',(7.65817778021698,35.8360406251115,18.9301838197395));
#10293=CARTESIAN_POINT('Ctrl Pts',(-2.26608126017527,35.5497832319066,20.2944433614791));
#10294=CARTESIAN_POINT('Ctrl Pts',(-11.6450005789278,35.2635258387017,16.7747872894531));
#10295=CARTESIAN_POINT('Ctrl Pts',(-18.2215195097566,34.9772684454969,9.2182328615669));
#10296=CARTESIAN_POINT('Ctrl Pts',(-20.4129749654698,34.691011052292,-0.556718055753438));
#10297=CARTESIAN_POINT('Ctrl Pts',(-17.6919975787392,34.4047536590871,-10.1976876089435));
#10298=CARTESIAN_POINT('Ctrl Pts',(-10.7133771925845,34.1184962658823,-17.3845660899578));
#10299=CARTESIAN_POINT('Ctrl Pts',(-1.15658031064088,33.8322388726774,-20.3877776163586));
#10300=CARTESIAN_POINT('Ctrl Pts',(8.67860639373843,33.5459814794727,-18.4846573084111));
#10301=CARTESIAN_POINT('Ctrl Pts',(16.4251514758282,33.2597240862677,-12.1330641235064));
#10302=CARTESIAN_POINT('Ctrl Pts',(20.2191578770462,32.9734666930628,-2.86179036864081));
#10303=CARTESIAN_POINT('Ctrl Pts',(19.1469281048403,32.6872092998579,7.09853114565834));
#10304=CARTESIAN_POINT('Ctrl Pts',(13.4678139881271,32.4009519066531,15.3498691352418));
#10305=CARTESIAN_POINT('Ctrl Pts',(4.5458403758454,32.1146945134482,19.9086782143819));
#10306=CARTESIAN_POINT('Ctrl Pts',(-2.12863576871351,31.9238562513117,19.7511787652746));
#10307=CARTESIAN_POINT('Ctrl Pts',(-5.24841461006088,31.8284371202434,18.8841060642764));
#10308=CARTESIAN_POINT('Ctrl Pts',(-20.0013489881624,33.799282113342,8.66342161419824E-7));
#10309=CARTESIAN_POINT('Ctrl Pts',(-20.0015426659192,33.8074156663856,0.281586750255592));
#10310=CARTESIAN_POINT('Ctrl Pts',(-19.9957211880351,33.8155493756123,0.56317082789044));
#10311=CARTESIAN_POINT('Ctrl Pts',(-19.937675714871,33.8552608354672,1.93670765683117));
#10312=CARTESIAN_POINT('Ctrl Pts',(-19.8000649129576,33.8868402734879,3.02511652038828));
#10313=CARTESIAN_POINT('Ctrl Pts',(-19.3513410825619,33.9498690273615,5.16130668605098));
#10314=CARTESIAN_POINT('Ctrl Pts',(-19.0409432269907,33.981318345078,6.20923511982363));
#10315=CARTESIAN_POINT('Ctrl Pts',(-18.4109471954835,34.031773465032,7.83907183449269));
#10316=CARTESIAN_POINT('Ctrl Pts',(-18.1435551401632,34.0507806858757,8.44135427617291));
#10317=CARTESIAN_POINT('Ctrl Pts',(-17.6395096106712,34.0830904342824,9.43998687310881));
#10318=CARTESIAN_POINT('Ctrl Pts',(-17.4176787722356,34.0963949733245,9.84395536295833));
#10319=CARTESIAN_POINT('Ctrl Pts',(-16.6655884984284,34.1388318529703,11.1059473927964));
#10320=CARTESIAN_POINT('Ctrl Pts',(-16.0823260594871,34.1679662520343,11.9324762980226));
#10321=CARTESIAN_POINT('Ctrl Pts',(-14.7968603749338,34.2263061291255,13.4911431596142));
#10322=CARTESIAN_POINT('Ctrl Pts',(-14.0943746297555,34.2555116091476,14.2230477650686));
#10323=CARTESIAN_POINT('Ctrl Pts',(-12.7281213390842,34.308493007967,15.4479411401337));
#10324=CARTESIAN_POINT('Ctrl Pts',(-12.0814114227006,34.3322695296543,15.9600543571554));
#10325=CARTESIAN_POINT('Ctrl Pts',(-11.0298357621025,34.369267619836,16.6914945742619));
#10326=CARTESIAN_POINT('Ctrl Pts',(-10.6449573209002,34.3824922982579,16.939933198217));
#10327=CARTESIAN_POINT('Ctrl Pts',(-9.38467749277747,34.4248896744749,17.6922176680272));
#10328=CARTESIAN_POINT('Ctrl Pts',(-8.47739685704321,34.4540644264822,18.1428123114058));
#10329=CARTESIAN_POINT('Ctrl Pts',(-6.60280073884921,34.5124884102935,18.904073316952));
#10330=CARTESIAN_POINT('Ctrl Pts',(-5.6353406915692,34.5417376441371,19.2143830629432));
#10331=CARTESIAN_POINT('Ctrl Pts',(-3.84961169512324,34.5947587022982,19.6424172789826));
#10332=CARTESIAN_POINT('Ctrl Pts',(-3.03730892373677,34.6185311350925,19.7853166647687));
#10333=CARTESIAN_POINT('Ctrl Pts',(-1.76729949724949,34.6554452290285,19.9283097957249));
#10334=CARTESIAN_POINT('Ctrl Pts',(-1.31335125382195,34.6685899744289,19.9636922701576));
#10335=CARTESIAN_POINT('Ctrl Pts',(0.153299878829922,34.710995229384,20.0267157265432));
#10336=CARTESIAN_POINT('Ctrl Pts',(1.16877553013366,34.7402577980638,19.9916893150789));
#10337=CARTESIAN_POINT('Ctrl Pts',(3.18585375442994,34.7988564579132,19.7690930584956));
#10338=CARTESIAN_POINT('Ctrl Pts',(4.18741428678385,34.8281925510692,19.5811445758366));
#10339=CARTESIAN_POINT('Ctrl Pts',(5.96134007495244,34.8812056811978,19.1076347297545));
#10340=CARTESIAN_POINT('Ctrl Pts',(6.74066512573552,34.9048833438657,18.847879460875));
#10341=CARTESIAN_POINT('Ctrl Pts',(7.92025445958016,34.9416227981007,18.3719381102058));
#10342=CARTESIAN_POINT('Ctrl Pts',(8.33391204103956,34.9546876202688,18.1883842661524));
#10343=CARTESIAN_POINT('Ctrl Pts',(9.65398097832197,34.9970818085843,17.5470329580357));
#10344=CARTESIAN_POINT('Ctrl Pts',(10.5328057789443,35.0264132432909,17.0322723672348));
#10345=CARTESIAN_POINT('Ctrl Pts',(12.2053220571206,35.0851502058167,15.8745547826702));
#10346=CARTESIAN_POINT('Ctrl Pts',(12.9987942957055,35.1145557356353,15.2312815000418));
#10347=CARTESIAN_POINT('Ctrl Pts',(14.333980936457,35.1675799079976,13.9704499374064));
#10348=CARTESIAN_POINT('Ctrl Pts',(14.8945171345795,35.1911991875387,13.3727200983723));
#10349=CARTESIAN_POINT('Ctrl Pts',(15.7027669129055,35.2278003751267,12.3967455761514));
#10350=CARTESIAN_POINT('Ctrl Pts',(15.9777347247181,35.2407852724615,12.0408013256029));
#10351=CARTESIAN_POINT('Ctrl Pts',(16.83434913509,35.2831746449292,10.8493166096325));
#10352=CARTESIAN_POINT('Ctrl Pts',(17.3641696678223,35.3125812032583,9.97641741858772));
#10353=CARTESIAN_POINT('Ctrl Pts',(18.2872632078088,35.3714687868073,8.15796669347645));
#10354=CARTESIAN_POINT('Ctrl Pts',(18.6801905417546,35.4009498141485,7.21223996549291));
#10355=CARTESIAN_POINT('Ctrl Pts',(19.2545187088256,35.453978957774,5.46777256117799));
#10356=CARTESIAN_POINT('Ctrl Pts',(19.4625698611204,35.4775277093559,4.6777289011274));
#10357=CARTESIAN_POINT('Ctrl Pts',(19.7083859805906,35.5139772032541,3.43996292664722));
#10358=CARTESIAN_POINT('Ctrl Pts',(19.780635711675,35.5268825694332,2.99881858240857));
#10359=CARTESIAN_POINT('Ctrl Pts',(19.9213824678696,35.5587015476717,1.90631133919327));
#10360=CARTESIAN_POINT('Ctrl Pts',(19.97248382444,35.57761633381,1.25265658365023));
#10361=CARTESIAN_POINT('Ctrl Pts',(19.9971466604854,35.6022861428537,0.39873573893569));
#10362=CARTESIAN_POINT('Ctrl Pts',(19.9999193364146,35.6080430776589,0.199366836080987));
#10363=CARTESIAN_POINT('Ctrl Pts',(19.9997203427735,35.6137996957893,-5.09685236242726E-7));
#10364=CARTESIAN_POINT('Ctrl Pts',(19.60659859477,36.5151113852163,-6.48562386778768E-6));
#10365=CARTESIAN_POINT('Ctrl Pts',(19.606643566256,36.4766014902703,1.28349224020118));
#10366=CARTESIAN_POINT('Ctrl Pts',(19.482503740867,36.4387997477487,2.56688226826551));
#10367=CARTESIAN_POINT('Ctrl Pts',(18.9818957942093,36.3631960592419,5.08349273759636));
#10368=CARTESIAN_POINT('Ctrl Pts',(18.2291029839096,36.2875921672707,7.54996196724169));
#10369=CARTESIAN_POINT('Ctrl Pts',(17.0147896591981,36.2119881353598,9.82581727928631));
#10370=CARTESIAN_POINT('Ctrl Pts',(15.5911397809679,36.1363840334792,11.9612043564561));
#10371=CARTESIAN_POINT('Ctrl Pts',(14.7735094701642,36.098581947554,12.9577238477392));
#10372=CARTESIAN_POINT('Ctrl Pts',(12.0487452765514,35.9851755848238,15.6771008382023));
#10373=CARTESIAN_POINT('Ctrl Pts',(9.87462736532148,35.909571203064,17.1338183296593));
#10374=CARTESIAN_POINT('Ctrl Pts',(5.13376293126108,35.7583621596653,19.098543948223));
#10375=CARTESIAN_POINT('Ctrl Pts',(2.56627221514543,35.6827574980264,19.6047125378721));
#10376=CARTESIAN_POINT('Ctrl Pts',(-1.28350750145956,35.5693502956585,19.6086502625857));
#10377=CARTESIAN_POINT('Ctrl Pts',(-2.56637577901424,35.5315478598844,19.4827893448812));
#10378=CARTESIAN_POINT('Ctrl Pts',(-5.08290076687539,35.4559429183662,18.9796851367354));
#10379=CARTESIAN_POINT('Ctrl Pts',(-7.55059271084538,35.3803379068783,18.2285884110919));
#10380=CARTESIAN_POINT('Ctrl Pts',(-9.82702195221868,35.3047327554509,17.0166309952568));
#10381=CARTESIAN_POINT('Ctrl Pts',(-11.9610215179592,35.2291275340536,15.5918053946567));
#10382=CARTESIAN_POINT('Ctrl Pts',(-12.9562827685494,35.1913248883701,14.7722041083169));
#10383=CARTESIAN_POINT('Ctrl Pts',(-14.7701896550026,35.1157195270332,12.9558639552297));
#10384=CARTESIAN_POINT('Ctrl Pts',(-15.5888874426301,35.0779168113799,11.9592002139295));
#10385=CARTESIAN_POINT('Ctrl Pts',(-17.0169564305765,35.0023113101034,9.82659050950377));
#10386=CARTESIAN_POINT('Ctrl Pts',(-17.6253293821004,34.9645085244803,8.69013952942017));
#10387=CARTESIAN_POINT('Ctrl Pts',(-19.0950994457692,34.8511002412449,5.13240613802633));
#10388=CARTESIAN_POINT('Ctrl Pts',(-19.6075235695513,34.7754946386785,2.56596182442387));
#10389=CARTESIAN_POINT('Ctrl Pts',(-19.6078815593343,34.6994076761452,5.13015239962469E-6));
#10390=CARTESIAN_POINT('Ctrl Pts',(19.8820073424491,53.821544969418,-2.16928191602616));
#10391=CARTESIAN_POINT('Ctrl Pts',(20.2403878266278,53.7261258383497,1.11536419898067));
#10392=CARTESIAN_POINT('Ctrl Pts',(19.2977258817799,53.5352875762131,7.862446838433));
#10393=CARTESIAN_POINT('Ctrl Pts',(13.2349771453021,53.2490301830083,16.0945758582511));
#10394=CARTESIAN_POINT('Ctrl Pts',(3.98895985911872,52.9627727898034,20.4519269388781));
#10395=CARTESIAN_POINT('Ctrl Pts',(-6.21786348587658,52.6765153965986,19.888236795207));
#10396=CARTESIAN_POINT('Ctrl Pts',(-14.9279158256557,52.3902580033937,14.537999999531));
#10397=CARTESIAN_POINT('Ctrl Pts',(-20.045736203214,52.1040006101888,5.68934654234333));
#10398=CARTESIAN_POINT('Ctrl Pts',(-20.3393868308067,51.817743216984,-4.52856154235348));
#10399=CARTESIAN_POINT('Ctrl Pts',(-15.7383604639993,51.5314858237791,-13.6566096593071));
#10400=CARTESIAN_POINT('Ctrl Pts',(-7.34982640864742,51.2452284305742,-19.4981807774226));
#10401=CARTESIAN_POINT('Ctrl Pts',(2.80745052177426,50.9589710373694,-20.6474474972582));
#10402=CARTESIAN_POINT('Ctrl Pts',(12.2891133786279,50.6727136441645,-16.8278540612233));
#10403=CARTESIAN_POINT('Ctrl Pts',(18.8133631066116,50.3864562509596,-8.95858708332568));
#10404=CARTESIAN_POINT('Ctrl Pts',(20.8101257735013,50.1001988577548,1.06658752644008));
#10405=CARTESIAN_POINT('Ctrl Pts',(17.7988722514172,49.8139414645499,10.8350856297505));
#10406=CARTESIAN_POINT('Ctrl Pts',(10.5042704662739,49.5276840713451,17.9960894921171));
#10407=CARTESIAN_POINT('Ctrl Pts',(0.681786216666451,49.2414266781402,20.8262839730875));
#10408=CARTESIAN_POINT('Ctrl Pts',(-9.30477169572559,48.9551692849353,18.6445745098069));
#10409=CARTESIAN_POINT('Ctrl Pts',(-17.0521101697573,48.6689118917304,11.9759957730524));
#10410=CARTESIAN_POINT('Ctrl Pts',(-20.6958103178614,48.3826544985256,2.42535992701889));
#10411=CARTESIAN_POINT('Ctrl Pts',(-19.359005486928,48.0963971053207,-7.70894559807845));
#10412=CARTESIAN_POINT('Ctrl Pts',(-13.3634015007096,47.8101397121159,-15.9880716776504));
#10413=CARTESIAN_POINT('Ctrl Pts',(-4.1518573410364,47.523882318911,-20.4196233129981));
#10414=CARTESIAN_POINT('Ctrl Pts',(6.05884297319152,47.2376249257061,-19.9371351370522));
#10415=CARTESIAN_POINT('Ctrl Pts',(14.8114656749303,46.9513675325013,-14.6567192847322));
#10416=CARTESIAN_POINT('Ctrl Pts',(19.9996674816747,46.6651101392964,-5.84912269164975));
#10417=CARTESIAN_POINT('Ctrl Pts',(20.374893027917,46.3788527460916,4.36608173732295));
#10418=CARTESIAN_POINT('Ctrl Pts',(15.8468432303678,46.0925953528867,13.5305763095714));
#10419=CARTESIAN_POINT('Ctrl Pts',(7.50520601496996,45.8063379596818,19.438899616745));
#10420=CARTESIAN_POINT('Ctrl Pts',(-2.64258014820977,45.520080566477,20.6691970283572));
#10421=CARTESIAN_POINT('Ctrl Pts',(-12.1544219622848,45.2338231732721,16.9253940101766));
#10422=CARTESIAN_POINT('Ctrl Pts',(-18.7412679275207,44.9475657800673,9.108447293899));
#10423=CARTESIAN_POINT('Ctrl Pts',(-20.8179750264325,44.6613083868624,-0.900472895620681));
#10424=CARTESIAN_POINT('Ctrl Pts',(-17.884777851626,44.3750509936575,-10.6926917488013));
#10425=CARTESIAN_POINT('Ctrl Pts',(-10.6475585574948,44.0887936004527,-17.9116842424607));
#10426=CARTESIAN_POINT('Ctrl Pts',(-0.847974333339582,43.8025362072478,
-20.8201795181237));
#10427=CARTESIAN_POINT('Ctrl Pts',(9.15567730040773,43.5162788140429,-18.7182400029409));
#10428=CARTESIAN_POINT('Ctrl Pts',(16.9559894269339,43.2300214208381,-12.1117033562832));
#10429=CARTESIAN_POINT('Ctrl Pts',(20.6757949822289,42.9437640276332,-2.59045121354171));
#10430=CARTESIAN_POINT('Ctrl Pts',(19.419912291552,42.6575066344284,7.55420030349533));
#10431=CARTESIAN_POINT('Ctrl Pts',(13.4905730585786,42.3712492412235,15.8809122593148));
#10432=CARTESIAN_POINT('Ctrl Pts',(4.31468945540376,42.0849918480186,20.3858379896517));
#10433=CARTESIAN_POINT('Ctrl Pts',(-5.89953630712805,41.7987344548138,19.9848544402449));
#10434=CARTESIAN_POINT('Ctrl Pts',(-14.6940220555376,41.5124770616089,14.774459430662));
#10435=CARTESIAN_POINT('Ctrl Pts',(-19.9523500460165,41.2262196684041,6.00854918246701));
#10436=CARTESIAN_POINT('Ctrl Pts',(-20.4090888502606,40.9399622751992,-4.20333533507233));
#10437=CARTESIAN_POINT('Ctrl Pts',(-15.9543229897254,40.6537048819943,-13.4036753756729));
#10438=CARTESIAN_POINT('Ctrl Pts',(-7.66010440485056,40.3674474887894,-19.3783832180006));
#10439=CARTESIAN_POINT('Ctrl Pts',(2.47753986125739,40.0811900955846,-20.6896286064491));
#10440=CARTESIAN_POINT('Ctrl Pts',(12.0189571877377,39.7949327023797,-17.0218566483267));
#10441=CARTESIAN_POINT('Ctrl Pts',(18.6679786445941,39.5086753091749,-9.2577269867916));
#10442=CARTESIAN_POINT('Ctrl Pts',(20.8244985072942,39.22241791597,0.734300726175558));
#10443=CARTESIAN_POINT('Ctrl Pts',(17.9695442022656,38.9361605227651,10.5496169029902));
#10444=CARTESIAN_POINT('Ctrl Pts',(10.7901685170605,38.6499031295603,17.8261380845775));
#10445=CARTESIAN_POINT('Ctrl Pts',(1.01410841380438,38.3636457363554,20.8127489717504));
#10446=CARTESIAN_POINT('Ctrl Pts',(-9.00599973314126,38.0773883431505,18.7907132500655));
#10447=CARTESIAN_POINT('Ctrl Pts',(-16.8587887004001,37.7911309499457,12.2466395058538));
#10448=CARTESIAN_POINT('Ctrl Pts',(-20.6544627252655,37.5048735567408,2.755377501811));
#10449=CARTESIAN_POINT('Ctrl Pts',(-19.4795821708997,37.218616163536,-7.39897385265149));
#10450=CARTESIAN_POINT('Ctrl Pts',(-13.6168853517054,36.9323587703311,-15.7727413266484));
#10451=CARTESIAN_POINT('Ctrl Pts',(-4.47724674983148,36.6461013771262,-20.350754217428));
#10452=CARTESIAN_POINT('Ctrl Pts',(5.73985387441771,36.3598439839214,-20.0313008311696));
#10453=CARTESIAN_POINT('Ctrl Pts',(14.5756425259481,36.0735865907165,-14.8912585416237));
#10454=CARTESIAN_POINT('Ctrl Pts',(19.9037617573727,35.7873291975117,-6.16759295568866));
#10455=CARTESIAN_POINT('Ctrl Pts',(20.4419847689168,35.5010718043067,4.04032118528911));
#10456=CARTESIAN_POINT('Ctrl Pts',(16.0607865048469,35.214814411102,13.2759207546086));
#10457=CARTESIAN_POINT('Ctrl Pts',(7.81451500183981,34.928557017897,19.31663245269));
#10458=CARTESIAN_POINT('Ctrl Pts',(-2.31234198500382,34.6422996246922,20.7087425548943));
#10459=CARTESIAN_POINT('Ctrl Pts',(-11.8827264540091,34.3560422314873,17.1172347629497));
#10460=CARTESIAN_POINT('Ctrl Pts',(-18.5935011792566,34.0697848382825,9.40641769408437));
#10461=CARTESIAN_POINT('Ctrl Pts',(-20.8296939042377,33.7835274450776,-0.568083127730236));
#10462=CARTESIAN_POINT('Ctrl Pts',(-18.053169379924,33.4972700518727,-10.4058674413083));
#10463=CARTESIAN_POINT('Ctrl Pts',(-10.9320844904538,33.2110126586679,-17.7394618344255));
#10464=CARTESIAN_POINT('Ctrl Pts',(-1.18019128635757,32.924755265463,-20.8039821866797));
#10465=CARTESIAN_POINT('Ctrl Pts',(8.85577519774544,32.6384978722582,-18.8620107532233));
#10466=CARTESIAN_POINT('Ctrl Pts',(16.7604610803565,32.3522404790533,-12.380753581995));
#10467=CARTESIAN_POINT('Ctrl Pts',(20.631920675304,32.0659830858484,-2.92021204695652));
#10468=CARTESIAN_POINT('Ctrl Pts',(19.5378004203798,31.7797256926436,7.24344331131772));
#10469=CARTESIAN_POINT('Ctrl Pts',(13.7427536006617,31.4934682994387,15.663228133599));
#10470=CARTESIAN_POINT('Ctrl Pts',(4.63863664081453,31.2072109062338,20.3151013930523));
#10471=CARTESIAN_POINT('Ctrl Pts',(-2.17208337756648,31.0163726440973,20.1543888637083));
#10472=CARTESIAN_POINT('Ctrl Pts',(-5.35555774979242,30.920953513029,19.2696134155576));
#10473=CARTESIAN_POINT('Ctrl Pts',(19.8820115013949,54.1584614715219,-2.16928236979955));
#10474=CARTESIAN_POINT('Ctrl Pts',(20.2404200279879,54.0630423404536,1.11562076089773));
#10475=CARTESIAN_POINT('Ctrl Pts',(19.2977476090681,53.872204078317,7.86230203860735));
#10476=CARTESIAN_POINT('Ctrl Pts',(13.2349968953451,53.5859466851121,16.0946702804306));
#10477=CARTESIAN_POINT('Ctrl Pts',(3.9889642372252,53.2996892919073,20.4519182804345));
#10478=CARTESIAN_POINT('Ctrl Pts',(-6.21787134703828,53.0134318987024,19.8882816204818));
#10479=CARTESIAN_POINT('Ctrl Pts',(-14.9279361255252,52.7271745054975,14.538010439239));
#10480=CARTESIAN_POINT('Ctrl Pts',(-20.0457630074307,52.4409171122927,5.68935874865783));
#10481=CARTESIAN_POINT('Ctrl Pts',(-20.339414215557,52.1546597190878,-4.52856991705829));
#10482=CARTESIAN_POINT('Ctrl Pts',(-15.7383815746217,51.868402325883,-13.6566268542127));
#10483=CARTESIAN_POINT('Ctrl Pts',(-7.34983629758588,51.5821449326781,-19.4982075475956));
#10484=CARTESIAN_POINT('Ctrl Pts',(2.80745430098556,51.2958875394732,-20.6474749436174));
#10485=CARTESIAN_POINT('Ctrl Pts',(12.2891298830392,51.0096301462684,-16.8278768122436));
#10486=CARTESIAN_POINT('Ctrl Pts',(18.8133883811959,50.7233727530635,-8.95859904457171));
#10487=CARTESIAN_POINT('Ctrl Pts',(20.8101537274206,50.4371153598586,1.06658892251173));
#10488=CARTESIAN_POINT('Ctrl Pts',(17.7988961617188,50.1508579666538,10.8351002033035));
#10489=CARTESIAN_POINT('Ctrl Pts',(10.5042845767493,49.8646005734489,17.9961136575923));
#10490=CARTESIAN_POINT('Ctrl Pts',(0.681787132658078,49.578343180244,20.8263119543556));
#10491=CARTESIAN_POINT('Ctrl Pts',(-9.30478419518998,49.2920857870392,18.6445995533344));
#10492=CARTESIAN_POINT('Ctrl Pts',(-17.0521330763772,49.0058283938343,11.9760118619666));
#10493=CARTESIAN_POINT('Ctrl Pts',(-20.6958381192294,48.7195710006295,2.42536318449525));
#10494=CARTESIAN_POINT('Ctrl Pts',(-19.3590314924988,48.4333136074246,-7.70895595345936));
#10495=CARTESIAN_POINT('Ctrl Pts',(-13.3634194522034,48.1470562142197,-15.988093155093));
#10496=CARTESIAN_POINT('Ctrl Pts',(-4.15186291835875,47.8607988210149,-20.4196507432648));
#10497=CARTESIAN_POINT('Ctrl Pts',(6.05885111223041,47.57454142781,-19.9371619192886));
#10498=CARTESIAN_POINT('Ctrl Pts',(14.8114855716522,47.2882840346051,-14.6567389735589));
#10499=CARTESIAN_POINT('Ctrl Pts',(19.9996943478753,47.0020266414003,-5.84913054897502));
#10500=CARTESIAN_POINT('Ctrl Pts',(20.3749203981706,46.7157692481955,4.36608760242662));
#10501=CARTESIAN_POINT('Ctrl Pts',(15.8468645179453,46.4295118549905,13.5305944856302));
#10502=CARTESIAN_POINT('Ctrl Pts',(7.50521609695625,46.1432544617857,19.4389257296494));
#10503=CARTESIAN_POINT('Ctrl Pts',(-2.64258369807324,45.8569970685808,20.6692247939581));
#10504=CARTESIAN_POINT('Ctrl Pts',(-12.1544382897133,45.570739675376,16.9254167466066));
#10505=CARTESIAN_POINT('Ctrl Pts',(-18.7412931032727,45.2844822821711,9.108459529571));
#10506=CARTESIAN_POINT('Ctrl Pts',(-20.8180029918923,44.9982248889663,-0.900474105254988));
#10507=CARTESIAN_POINT('Ctrl Pts',(-17.8848018768271,44.7119674957614,-10.6927061126403));
#10508=CARTESIAN_POINT('Ctrl Pts',(-10.6475728607049,44.4257101025565,-17.911708303806));
#10509=CARTESIAN_POINT('Ctrl Pts',(-0.847975472450949,44.1394527093517,
-20.820207486545));
#10510=CARTESIAN_POINT('Ctrl Pts',(9.15568959952547,43.8531953161468,-18.7182651477586));
#10511=CARTESIAN_POINT('Ctrl Pts',(16.9560122044636,43.5669379229419,-12.1117196263264));
#10512=CARTESIAN_POINT('Ctrl Pts',(20.6758227566936,43.2806805297371,-2.59045469337867));
#10513=CARTESIAN_POINT('Ctrl Pts',(19.4199383789488,42.9944231365322,7.55421045129716));
#10514=CARTESIAN_POINT('Ctrl Pts',(13.4905911809021,42.7081657433273,15.8809335926583));
#10515=CARTESIAN_POINT('Ctrl Pts',(4.3146952514658,42.4219083501225,20.3858653746078));
#10516=CARTESIAN_POINT('Ctrl Pts',(-5.89954423216615,42.1356509569176,19.9848812865469));
#10517=CARTESIAN_POINT('Ctrl Pts',(-14.6940417944931,41.8493935637127,14.7744792776717));
#10518=CARTESIAN_POINT('Ctrl Pts',(-19.9523768486542,41.5631361705079,6.00855725394566));
#10519=CARTESIAN_POINT('Ctrl Pts',(-20.4091162664505,41.276878777303,-4.20334098154878));
#10520=CARTESIAN_POINT('Ctrl Pts',(-15.9543444216839,40.9906213840982,-13.4036933812639));
#10521=CARTESIAN_POINT('Ctrl Pts',(-7.66011469491681,40.7043639908933,-19.3784092496101));
#10522=CARTESIAN_POINT('Ctrl Pts',(2.47754318941698,40.4181065976885,-20.6896563994971));
#10523=CARTESIAN_POINT('Ctrl Pts',(12.0189733331918,40.1318492044836,-17.0218795143378));
#10524=CARTESIAN_POINT('Ctrl Pts',(18.6680037218944,39.8455918112787,-9.25773942299597));
#10525=CARTESIAN_POINT('Ctrl Pts',(20.8245264815166,39.5593344180738,0.73430171258537));
#10526=CARTESIAN_POINT('Ctrl Pts',(17.9695683413372,39.273077024869,10.5496310746324));
#10527=CARTESIAN_POINT('Ctrl Pts',(10.7901830118409,38.9868196316641,17.8261620310055));
#10528=CARTESIAN_POINT('Ctrl Pts',(1.01410977609369,38.7005622384593,20.8127769301908));
#10529=CARTESIAN_POINT('Ctrl Pts',(-9.00601183120152,38.4143048452544,18.7907384922372));
#10530=CARTESIAN_POINT('Ctrl Pts',(-16.8588113473383,38.1280474520496,12.2466559571647));
#10531=CARTESIAN_POINT('Ctrl Pts',(-20.6544904711107,37.8417900588446,2.75538120319177));
#10532=CARTESIAN_POINT('Ctrl Pts',(-19.4796083383799,37.5555326656399,-7.39898379191856));
#10533=CARTESIAN_POINT('Ctrl Pts',(-13.616903643854,37.2692752724349,-15.7727625147105));
#10534=CARTESIAN_POINT('Ctrl Pts',(-4.47725276397187,36.9830178792301,-20.3507815551993));
#10535=CARTESIAN_POINT('Ctrl Pts',(5.73986158437143,36.6967604860252,-20.0313277399755));
#10536=CARTESIAN_POINT('Ctrl Pts',(14.5756621070315,36.4105030928204,-14.8912785453127));
#10537=CARTESIAN_POINT('Ctrl Pts',(19.9037884924483,36.1242456996155,-6.16760124125568));
#10538=CARTESIAN_POINT('Ctrl Pts',(20.4420122338617,35.8379883064107,4.04032661365914));
#10539=CARTESIAN_POINT('Ctrl Pts',(16.0608080707293,35.5517309132058,13.2759385868384));
#10540=CARTESIAN_POINT('Ctrl Pts',(7.81452551743911,35.2654735200009,19.3166584048218));
#10541=CARTESIAN_POINT('Ctrl Pts',(-2.31234512731337,34.979216126796,20.7087703666995));
#10542=CARTESIAN_POINT('Ctrl Pts',(-11.8827423446293,34.6929587335912,17.117257770866));
#10543=CARTESIAN_POINT('Ctrl Pts',(-18.5935262995725,34.4067013403863,9.40643030258338));
#10544=CARTESIAN_POINT('Ctrl Pts',(-20.8297216005037,34.1204439471815,-0.568083836190487));
#10545=CARTESIAN_POINT('Ctrl Pts',(-18.05319419883,33.8341865539766,-10.40588152872));
#10546=CARTESIAN_POINT('Ctrl Pts',(-10.9320980456048,33.5479291607717,-17.7394854475793));
#10547=CARTESIAN_POINT('Ctrl Pts',(-1.18019512287958,33.2616717675669,-20.8040105652159));
#10548=CARTESIAN_POINT('Ctrl Pts',(8.8557915775431,32.975414374362,-18.8620352310169));
#10549=CARTESIAN_POINT('Ctrl Pts',(16.7604746650741,32.6891569811571,-12.3807719266849));
#10550=CARTESIAN_POINT('Ctrl Pts',(20.6319661818237,32.4028995879523,-2.92021255664697));
#10551=CARTESIAN_POINT('Ctrl Pts',(19.5377911679566,32.1166421947474,7.24344623178439));
#10552=CARTESIAN_POINT('Ctrl Pts',(13.7428435868346,31.8303848015426,15.6632628913445));
#10553=CARTESIAN_POINT('Ctrl Pts',(4.63849023324772,31.5441274083377,20.315099421013));
#10554=CARTESIAN_POINT('Ctrl Pts',(-2.17183539860553,31.3532891462011,20.154462126112));
#10555=CARTESIAN_POINT('Ctrl Pts',(-5.35555887007539,31.2578700151328,19.269617446402));
#10556=CARTESIAN_POINT('Ctrl Pts',(19.7370416654085,54.4928922913407,-2.15346503112956));
#10557=CARTESIAN_POINT('Ctrl Pts',(20.0928355145168,54.3974731602724,1.10747393125745));
#10558=CARTESIAN_POINT('Ctrl Pts',(19.1570370906464,54.2066348981358,7.80498101578834));
#10559=CARTESIAN_POINT('Ctrl Pts',(13.1384930031729,53.9203775049309,15.9773115118109));
#10560=CARTESIAN_POINT('Ctrl Pts',(3.95987850490573,53.6341201117261,20.3027935842728));
#10561=CARTESIAN_POINT('Ctrl Pts',(-6.17253337737106,53.3478627185212,19.7432641189159));
#10562=CARTESIAN_POINT('Ctrl Pts',(-14.8190881448888,53.0616053253163,14.4320060728482));
#10563=CARTESIAN_POINT('Ctrl Pts',(-19.8995980935399,52.7753479321115,5.64787421923547));
#10564=CARTESIAN_POINT('Ctrl Pts',(-20.1911081168258,52.4890905389066,-4.49554945993221));
#10565=CARTESIAN_POINT('Ctrl Pts',(-15.6236241942142,52.2028331457018,-13.5570487705905));
#10566=CARTESIAN_POINT('Ctrl Pts',(-7.29624451124241,51.9165757524969,-19.3560351345933));
#10567=CARTESIAN_POINT('Ctrl Pts',(2.7869835740689,51.630318359292,-20.4969226179126));
#10568=CARTESIAN_POINT('Ctrl Pts',(12.199522933203,51.3440609660872,-16.7051753015117));
#10569=CARTESIAN_POINT('Ctrl Pts',(18.6762093970289,51.0578035728823,-8.89327686948639));
#10570=CARTESIAN_POINT('Ctrl Pts',(20.6584152054717,50.7715461796774,1.05881182522432));
#10571=CARTESIAN_POINT('Ctrl Pts',(17.6691144103381,50.4852887864726,10.7560953996662));
#10572=CARTESIAN_POINT('Ctrl Pts',(10.4276919365922,50.1990313932677,17.8648938831192));
#10573=CARTESIAN_POINT('Ctrl Pts',(0.676815839638986,49.9127740000629,20.6744556134263));
#10574=CARTESIAN_POINT('Ctrl Pts',(-9.23693778618063,49.626516606858,18.5086513035438));
#10575=CARTESIAN_POINT('Ctrl Pts',(-16.9277963942096,49.3402592136531,11.8886880312868));
#10576=CARTESIAN_POINT('Ctrl Pts',(-20.544933136554,49.0540018204483,2.40767849897327));
#10577=CARTESIAN_POINT('Ctrl Pts',(-19.2178739179597,48.7677444272434,-7.6527456247159));
#10578=CARTESIAN_POINT('Ctrl Pts',(-13.2659792533917,48.4814870340385,-15.8715149857618));
#10579=CARTESIAN_POINT('Ctrl Pts',(-4.12158935329942,48.1952296408337,-20.2707595979142));
#10580=CARTESIAN_POINT('Ctrl Pts',(6.01467262490119,47.9089722476288,-19.7917888710112));
#10581=CARTESIAN_POINT('Ctrl Pts',(14.7034867092384,47.6227148544239,-14.5498684555297));
#10582=CARTESIAN_POINT('Ctrl Pts',(19.8538653405321,47.3364574612191,-5.80648125209329));
#10583=CARTESIAN_POINT('Ctrl Pts',(20.2263554068921,47.0502000680142,4.33425200484373));
#10584=CARTESIAN_POINT('Ctrl Pts',(15.7313161259571,46.7639426748093,13.4319353197311));
#10585=CARTESIAN_POINT('Ctrl Pts',(7.45049134995366,46.4776852816045,19.2971856013422));
#10586=CARTESIAN_POINT('Ctrl Pts',(-2.62331513572382,46.1914278883996,20.5185138639895));
#10587=CARTESIAN_POINT('Ctrl Pts',(-12.0658134517647,45.9051704951948,16.8020040243871));
#10588=CARTESIAN_POINT('Ctrl Pts',(-18.6046398063753,45.6189131019899,9.0420446339972));
#10589=CARTESIAN_POINT('Ctrl Pts',(-20.6662072364988,45.3326557087851,-0.893908242666113));
#10590=CARTESIAN_POINT('Ctrl Pts',(-17.7543937386396,45.0463983155802,-10.6147395851977));
#10591=CARTESIAN_POINT('Ctrl Pts',(-10.5699354251581,44.7601409223753,-17.7811039757433));
#10592=CARTESIAN_POINT('Ctrl Pts',(-0.841792406887648,44.4738835291704,
-20.6683956569424));
#10593=CARTESIAN_POINT('Ctrl Pts',(9.08893032297768,44.1876261359656,-18.5817797606221));
#10594=CARTESIAN_POINT('Ctrl Pts',(16.8323763935723,43.9013687427607,-12.023406274152));
#10595=CARTESIAN_POINT('Ctrl Pts',(20.5250637172719,43.6151113495559,-2.57156623288863));
#10596=CARTESIAN_POINT('Ctrl Pts',(19.2783366980827,43.328853956351,7.49912845893205));
#10597=CARTESIAN_POINT('Ctrl Pts',(13.3922237015715,43.0425965631461,15.7651367839064));
#10598=CARTESIAN_POINT('Ctrl Pts',(4.28323438438626,42.7563391699413,20.2372205773575));
#10599=CARTESIAN_POINT('Ctrl Pts',(-5.85652734079825,42.4700817767364,19.8391602895559));
#10600=CARTESIAN_POINT('Ctrl Pts',(-14.5868992806386,42.1838243835316,14.6667502489376));
#10601=CARTESIAN_POINT('Ctrl Pts',(-19.8068928597809,41.8975669903267,5.9647454873923));
#10602=CARTESIAN_POINT('Ctrl Pts',(-20.2603019338852,41.6113095971218,-4.17269206101017));
#10603=CARTESIAN_POINT('Ctrl Pts',(-15.8380123333352,41.3250522039169,-13.3059595226097));
#10604=CARTESIAN_POINT('Ctrl Pts',(-7.60426049521436,41.0387948107121,-19.2371103809571));
#10605=CARTESIAN_POINT('Ctrl Pts',(2.45947803013612,40.7525374175072,-20.5387964912139));
#10606=CARTESIAN_POINT('Ctrl Pts',(11.9313362463456,40.4662800243024,-16.897763427886));
#10607=CARTESIAN_POINT('Ctrl Pts',(18.5318848190508,40.1800226310975,-9.19023604385356));
#10608=CARTESIAN_POINT('Ctrl Pts',(20.6726831596954,39.8937652378926,0.728947506267323));
#10609=CARTESIAN_POINT('Ctrl Pts',(17.838542123235,39.6075078446878,10.4727077876716));
#10610=CARTESIAN_POINT('Ctrl Pts',(10.7115057255637,39.3212504514829,17.6961814688778));
#10611=CARTESIAN_POINT('Ctrl Pts',(1.00671533198785,39.0349930582781,20.6610192809491));
#10612=CARTESIAN_POINT('Ctrl Pts',(-8.9403439393513,38.7487356650731,18.6537246612305));
#10613=CARTESIAN_POINT('Ctrl Pts',(-16.7358842825048,38.4624782718684,12.1573587083944));
#10614=CARTESIAN_POINT('Ctrl Pts',(-20.503886977366,38.1762208786634,2.73529017086311));
#10615=CARTESIAN_POINT('Ctrl Pts',(-19.3375715703204,37.8899634854586,-7.34503364433419));
#10616=CARTESIAN_POINT('Ctrl Pts',(-13.5176151493865,37.6037060922537,-15.6577544420571));
#10617=CARTESIAN_POINT('Ctrl Pts',(-4.44460659875754,37.3174486990489,-20.202392573789));
#10618=CARTESIAN_POINT('Ctrl Pts',(5.69800902892617,37.031191305844,-19.8852680757935));
#10619=CARTESIAN_POINT('Ctrl Pts',(14.4693827659292,36.7449339126392,-14.7826978675108));
#10620=CARTESIAN_POINT('Ctrl Pts',(19.7586587886868,36.4586765194343,-6.12262979561868));
#10621=CARTESIAN_POINT('Ctrl Pts',(20.2929580380985,36.1724191262294,4.01086632241656));
#10622=CARTESIAN_POINT('Ctrl Pts',(15.9436996965393,35.8861617330246,13.1791362602467));
#10623=CARTESIAN_POINT('Ctrl Pts',(7.75754542081439,35.5999043398198,19.1758097961035));
#10624=CARTESIAN_POINT('Ctrl Pts',(-2.29548451818504,35.3136469466148,20.5577710880745));
#10625=CARTESIAN_POINT('Ctrl Pts',(-11.7960985978944,35.02738955341,16.9924462273024));
#10626=CARTESIAN_POINT('Ctrl Pts',(-18.4579504466068,34.7411321602051,9.33784273601726));
#10627=CARTESIAN_POINT('Ctrl Pts',(-20.6778404117935,34.4548747670003,-0.563941620407828));
#10628=CARTESIAN_POINT('Ctrl Pts',(-17.9215581904489,34.1686173737954,-10.3300063952445));
#10629=CARTESIAN_POINT('Ctrl Pts',(-10.8523860312033,33.8823599805905,-17.6101369034981));
#10630=CARTESIAN_POINT('Ctrl Pts',(-1.17158954942402,33.5961025873857,-20.6523168157891));
#10631=CARTESIAN_POINT('Ctrl Pts',(8.79121881129372,33.3098451941808,-18.7245015766155));
#10632=CARTESIAN_POINT('Ctrl Pts',(16.638265055793,33.023587800976,-12.290496681009));
#10633=CARTESIAN_POINT('Ctrl Pts',(20.4815260735324,32.7373304077711,-2.89891980973079));
#10634=CARTESIAN_POINT('Ctrl Pts',(19.3953318557751,32.4510730145662,7.19063052197459));
#10635=CARTESIAN_POINT('Ctrl Pts',(13.6426333690242,32.1648156213614,15.5490525852304));
#10636=CARTESIAN_POINT('Ctrl Pts',(4.60467570307586,31.8785582281565,20.1669720190891));
#10637=CARTESIAN_POINT('Ctrl Pts',(-2.1560113389912,31.6877199660199,20.0075024085463));
#10638=CARTESIAN_POINT('Ctrl Pts',(-5.31650877240516,31.5923008349516,19.1291128862607));
#10639=CARTESIAN_POINT('Ctrl Pts',(19.4916112617573,54.7221509165299,-2.12668666176709));
#10640=CARTESIAN_POINT('Ctrl Pts',(19.8429547143851,54.6267317854616,1.0934633119458));
#10641=CARTESIAN_POINT('Ctrl Pts',(18.9188025464289,54.435893523325,7.70806260044675));
#10642=CARTESIAN_POINT('Ctrl Pts',(12.9750998048337,54.1496361301202,15.7785484496065));
#10643=CARTESIAN_POINT('Ctrl Pts',(3.91063405100273,53.8633787369153,20.0503401175446));
#10644=CARTESIAN_POINT('Ctrl Pts',(-6.09577171275476,53.5771213437104,19.4977183968944));
#10645=CARTESIAN_POINT('Ctrl Pts',(-14.6347965386317,53.2908639505056,14.2525369616721));
#10646=CARTESIAN_POINT('Ctrl Pts',(-19.6521252013387,53.0046065573007,5.57763254162236));
#10647=CARTESIAN_POINT('Ctrl Pts',(-19.9400098088463,52.7183491640959,-4.43964030615103));
#10648=CARTESIAN_POINT('Ctrl Pts',(-15.4293275720539,52.432091770891,-13.3884532914578));
#10649=CARTESIAN_POINT('Ctrl Pts',(-7.20550781106948,52.1458343776861,-19.1153213806834));
#10650=CARTESIAN_POINT('Ctrl Pts',(2.75232441408898,51.8595769844812,-20.2420215047524));
#10651=CARTESIAN_POINT('Ctrl Pts',(12.0478086851997,51.5733195912764,-16.4974282574968));
#10652=CARTESIAN_POINT('Ctrl Pts',(18.4439505479574,51.2870621980715,-8.78267942887381));
#10653=CARTESIAN_POINT('Ctrl Pts',(20.401505487785,51.0008048048667,1.04564439017211));
#10654=CARTESIAN_POINT('Ctrl Pts',(17.4493798771779,50.7145474116618,10.6223317120683));
#10655=CARTESIAN_POINT('Ctrl Pts',(10.298012318395,50.4282900184569,17.6427246297376));
#10656=CARTESIAN_POINT('Ctrl Pts',(0.668398903120931,50.1420326252521,20.4173464106668));
#10657=CARTESIAN_POINT('Ctrl Pts',(-9.12206648239754,49.8557752320472,18.2784762244733));
#10658=CARTESIAN_POINT('Ctrl Pts',(-16.7172809522183,49.5695178388423,11.7408393464271));
#10659=CARTESIAN_POINT('Ctrl Pts',(-20.2894346900898,49.2832604456375,2.37773641541062));
#10660=CARTESIAN_POINT('Ctrl Pts',(-18.9788788870531,48.9970030524326,-7.55757546283069));
#10661=CARTESIAN_POINT('Ctrl Pts',(-13.1010024648366,48.7107456592278,-15.6741355444392));
#10662=CARTESIAN_POINT('Ctrl Pts',(-4.070332935494,48.4244882660229,-20.0186707957866));
#10663=CARTESIAN_POINT('Ctrl Pts',(5.93987367075858,48.1382308728181,-19.5456565873916));
#10664=CARTESIAN_POINT('Ctrl Pts',(14.5206329619597,47.8519734796132,-14.368925117269));
#10665=CARTESIAN_POINT('Ctrl Pts',(19.606961068963,47.5657160864083,-5.73427138265408));
#10666=CARTESIAN_POINT('Ctrl Pts',(19.9748188187978,47.2794586932035,4.28035089713567));
#10667=CARTESIAN_POINT('Ctrl Pts',(15.5356802091074,46.9932012999986,13.2648946881484));
#10668=CARTESIAN_POINT('Ctrl Pts',(7.35783643827567,46.7069439067937,19.0572042439321));
#10669=CARTESIAN_POINT('Ctrl Pts',(-2.59069137699606,46.4206865135889,20.2633439697462));
#10670=CARTESIAN_POINT('Ctrl Pts',(-11.915762021975,46.134429120384,16.5930529464284));
#10671=CARTESIAN_POINT('Ctrl Pts',(-18.3732710043605,45.8481717271792,8.92959703724159));
#10672=CARTESIAN_POINT('Ctrl Pts',(-20.4092006155558,45.5619143339743,-0.882791527622558));
#10673=CARTESIAN_POINT('Ctrl Pts',(-17.5335986653375,45.2756569407694,-10.4827338271133));
#10674=CARTESIAN_POINT('Ctrl Pts',(-10.4384868552237,44.9893995475646,-17.559976731777));
#10675=CARTESIAN_POINT('Ctrl Pts',(-0.831323808583485,44.7031421543597,
-20.4113618206262));
#10676=CARTESIAN_POINT('Ctrl Pts',(8.97589965201017,44.4168847611548,-18.350695247981));
#10677=CARTESIAN_POINT('Ctrl Pts',(16.6230476023797,44.13062736795,-11.8738822234453));
#10678=CARTESIAN_POINT('Ctrl Pts',(20.2698123685242,43.8443699747451,-2.53958602769265));
#10679=CARTESIAN_POINT('Ctrl Pts',(19.0385897471557,43.5581125815403,7.40586869224184));
#10680=CARTESIAN_POINT('Ctrl Pts',(13.2256769268747,43.2718551883354,15.569080270625));
#10681=CARTESIAN_POINT('Ctrl Pts',(4.22996773592773,42.9855977951305,19.9855488691264));
#10682=CARTESIAN_POINT('Ctrl Pts',(-5.78369509417002,42.6993404019257,19.5924388911872));
#10683=CARTESIAN_POINT('Ctrl Pts',(-14.4054954240311,42.4130830087208,14.4843533592442));
#10684=CARTESIAN_POINT('Ctrl Pts',(-19.5605727417728,42.126825615516,5.89056743115988));
#10685=CARTESIAN_POINT('Ctrl Pts',(-20.0083431840418,41.8405682223111,-4.12080012580584));
#10686=CARTESIAN_POINT('Ctrl Pts',(-15.6410495338402,41.5543108291062,-13.140485536204));
#10687=CARTESIAN_POINT('Ctrl Pts',(-7.50969329803673,41.2680534359013,-18.9978761238368));
#10688=CARTESIAN_POINT('Ctrl Pts',(2.42889176287495,40.9817960426965,-20.2833743605813));
#10689=CARTESIAN_POINT('Ctrl Pts',(11.7829571859348,40.6955386494916,-16.6876214782579));
#10690=CARTESIAN_POINT('Ctrl Pts',(18.3014208039293,40.4092812562868,-9.07594552676596));
#10691=CARTESIAN_POINT('Ctrl Pts',(20.4155960036494,40.1230238630819,0.719882256253895));
#10692=CARTESIAN_POINT('Ctrl Pts',(17.6167005738301,39.8367664698771,10.3424683484829));
#10693=CARTESIAN_POINT('Ctrl Pts',(10.578296575951,39.5505090766722,17.4761103280605));
#10694=CARTESIAN_POINT('Ctrl Pts',(0.994195738873623,39.2642516834673,20.4040771778391));
#10695=CARTESIAN_POINT('Ctrl Pts',(-8.82916110063272,38.9779942902625,18.4217454360012));
#10696=CARTESIAN_POINT('Ctrl Pts',(-16.5277554750095,38.6917368970576,12.0061688144023));
#10697=CARTESIAN_POINT('Ctrl Pts',(-20.2488989842305,38.4054795038528,2.70127388156862));
#10698=CARTESIAN_POINT('Ctrl Pts',(-19.0970879698103,38.1192221106478,-7.25369021320675));
#10699=CARTESIAN_POINT('Ctrl Pts',(-13.3495089963898,37.832964717443,-15.4630333442186));
#10700=CARTESIAN_POINT('Ctrl Pts',(-4.38933311268913,37.5467073242381,-19.9511539894729));
#10701=CARTESIAN_POINT('Ctrl Pts',(5.62714812935582,37.2604499310333,-19.6379732771709));
#10702=CARTESIAN_POINT('Ctrl Pts',(14.2894403531082,36.9741925378284,-14.598859044082));
#10703=CARTESIAN_POINT('Ctrl Pts',(19.512938515618,36.6879351446235,-6.04648827697771));
#10704=CARTESIAN_POINT('Ctrl Pts',(20.0405931700484,36.4016777514187,3.96098686433946));
#10705=CARTESIAN_POINT('Ctrl Pts',(15.7454225689498,36.1154203582138,13.0152394597937));
#10706=CARTESIAN_POINT('Ctrl Pts',(7.66107194303644,35.829162965009,18.937337874762));
#10707=CARTESIAN_POINT('Ctrl Pts',(-2.26693765382205,35.5429055718041,20.3021129942798));
#10708=CARTESIAN_POINT('Ctrl Pts',(-11.6494014308144,35.2566481785992,16.781126781882));
#10709=CARTESIAN_POINT('Ctrl Pts',(-18.2284057518238,34.9703907853944,9.22171659580266));
#10710=CARTESIAN_POINT('Ctrl Pts',(-20.4206893856,34.6841333921895,-0.556928447910499));
#10711=CARTESIAN_POINT('Ctrl Pts',(-17.6986837170356,34.3978759989846,-10.2015415005054));
#10712=CARTESIAN_POINT('Ctrl Pts',(-10.7174259373256,34.1116186057798,-17.3911360221588));
#10713=CARTESIAN_POINT('Ctrl Pts',(-1.15701746684761,33.8253612125749,-20.3954825342843));
#10714=CARTESIAN_POINT('Ctrl Pts',(8.6818863213883,33.5391038193701,-18.4916429665119));
#10715=CARTESIAN_POINT('Ctrl Pts',(16.4313585810362,33.2528464261652,-12.1376494739461));
#10716=CARTESIAN_POINT('Ctrl Pts',(20.2267995627571,32.9665890329603,-2.8628717936124));
#10717=CARTESIAN_POINT('Ctrl Pts',(19.1541630647916,32.6803316397554,7.101213614408));
#10718=CARTESIAN_POINT('Ctrl Pts',(13.4729057438463,32.3940742465506,15.3556705141589));
#10719=CARTESIAN_POINT('Ctrl Pts',(4.54755400228875,32.1078168533457,19.9162012301402));
#10720=CARTESIAN_POINT('Ctrl Pts',(-2.12943310431676,31.9169785912092,19.7586443984892));
#10721=CARTESIAN_POINT('Ctrl Pts',(-5.25039790755787,31.8215594601409,18.8912420859273));
#10722=CARTESIAN_POINT('Ctrl Pts',(19.4891569929248,54.7244434698974,-2.1264188819145));
#10723=CARTESIAN_POINT('Ctrl Pts',(19.8404559422262,54.6290243388291,1.09332320776234));
#10724=CARTESIAN_POINT('Ctrl Pts',(18.9164202351586,54.4381860766925,7.70709343019511));
#10725=CARTESIAN_POINT('Ctrl Pts',(12.9734658962871,54.1519286834877,15.7765608474946));
#10726=CARTESIAN_POINT('Ctrl Pts',(3.91014161352722,53.8656712902828,20.0478156190887));
#10727=CARTESIAN_POINT('Ctrl Pts',(-6.09500410711914,53.5794138970779,19.4952629748948));
#10728=CARTESIAN_POINT('Ctrl Pts',(-14.6329536490035,53.2931565038731,14.250742296303));
#10729=CARTESIAN_POINT('Ctrl Pts',(-19.6496505079137,53.0068991106682,5.57693013492155));
#10730=CARTESIAN_POINT('Ctrl Pts',(-19.9374988617836,52.7206417174634,-4.43908122263271));
#10731=CARTESIAN_POINT('Ctrl Pts',(-15.4273846337018,52.4343843242585,-13.3867673608494));
#10732=CARTESIAN_POINT('Ctrl Pts',(-7.20460045708284,52.1481269310536,-19.1129142776718));
#10733=CARTESIAN_POINT('Ctrl Pts',(2.75197782746062,51.8618695378487,-20.2394725301833));
#10734=CARTESIAN_POINT('Ctrl Pts',(12.0462915644812,51.5756121446439,-16.4953508168554));
#10735=CARTESIAN_POINT('Ctrl Pts',(18.4416279927814,51.289354751439,-8.78157347033156));
#10736=CARTESIAN_POINT('Ctrl Pts',(20.3989364274587,51.0030973582342,1.0455127177103));
#10737=CARTESIAN_POINT('Ctrl Pts',(17.4471825633646,50.7168399650293,10.6209940943791));
#10738=CARTESIAN_POINT('Ctrl Pts',(10.2967155408141,50.4305825718244,17.6405029690713));
#10739=CARTESIAN_POINT('Ctrl Pts',(0.668314734963058,50.1443251786196,20.4147753555185));
#10740=CARTESIAN_POINT('Ctrl Pts',(-9.12091778583661,49.8580677854147,18.2761745066984));
#10741=CARTESIAN_POINT('Ctrl Pts',(-16.7151758279943,49.5718103922098,11.7393608807856));
#10742=CARTESIAN_POINT('Ctrl Pts',(-20.2868797422733,49.285552999005,2.37743699886982));
#10743=CARTESIAN_POINT('Ctrl Pts',(-18.976488971025,48.9992956058001,-7.55662377486285));
#10744=CARTESIAN_POINT('Ctrl Pts',(-13.099352720615,48.7130382125953,-15.6721617783377));
#10745=CARTESIAN_POINT('Ctrl Pts',(-4.06982037866806,48.4267808193904,-20.0161499439244));
#10746=CARTESIAN_POINT('Ctrl Pts',(5.93912569194617,48.1405234261856,-19.5431952998601));
#10747=CARTESIAN_POINT('Ctrl Pts',(14.5188044507151,47.8542660329807,-14.3671157098405));
#10748=CARTESIAN_POINT('Ctrl Pts',(19.6044920616628,47.5680086397758,-5.73354929431732));
#10749=CARTESIAN_POINT('Ctrl Pts',(19.9723034889967,47.281751246571,4.27981189379005));
#10750=CARTESIAN_POINT('Ctrl Pts',(15.5337238780006,46.9954938533661,13.2632243057925));
#10751=CARTESIAN_POINT('Ctrl Pts',(7.35690990244912,46.7092364601612,19.0548044647804));
#10752=CARTESIAN_POINT('Ctrl Pts',(-2.59036514408827,46.4229790669564,20.2607923074049));
#10753=CARTESIAN_POINT('Ctrl Pts',(-11.9142615292001,46.1367216737515,16.5909634656204));
#10754=CARTESIAN_POINT('Ctrl Pts',(-18.3709573495274,45.8504642805467,8.92847257740328));
#10755=CARTESIAN_POINT('Ctrl Pts',(-20.4066305862109,45.5642068873418,-0.882680362066682));
#10756=CARTESIAN_POINT('Ctrl Pts',(-17.5313907462748,45.2779494941369,-10.4814137884671));
#10757=CARTESIAN_POINT('Ctrl Pts',(-10.437172388379,44.9916921009321,-17.5577654910554));
#10758=CARTESIAN_POINT('Ctrl Pts',(-0.831219124102038,44.7054347077272,
-20.4087915191314));
#10759=CARTESIAN_POINT('Ctrl Pts',(8.97476936151339,44.4191773145224,-18.3483844360009));
#10760=CARTESIAN_POINT('Ctrl Pts',(16.6209543444934,44.1329199213175,-11.8723870043857));
#10761=CARTESIAN_POINT('Ctrl Pts',(20.2672598916495,43.8466625281126,-2.53926623022787));
#10762=CARTESIAN_POINT('Ctrl Pts',(19.0361923120353,43.5604051349078,7.40493610795193));
#10763=CARTESIAN_POINT('Ctrl Pts',(13.2240114830169,43.2741477417029,15.5671197336142));
#10764=CARTESIAN_POINT('Ctrl Pts',(4.22943507708361,42.987890348498,19.9830321881434));
#10765=CARTESIAN_POINT('Ctrl Pts',(-5.78296678215064,42.7016329552932,19.5899717125928));
#10766=CARTESIAN_POINT('Ctrl Pts',(-14.4036814114852,42.4153755620883,14.4825294165099));
#10767=CARTESIAN_POINT('Ctrl Pts',(-19.5581095759244,42.1291181688835,5.88982566123751));
#10768=CARTESIAN_POINT('Ctrl Pts',(-20.0058236326838,41.8428607756786,-4.12028121389707));
#10769=CARTESIAN_POINT('Ctrl Pts',(-15.6390799340972,41.5566033824737,-13.1388308200752));
#10770=CARTESIAN_POINT('Ctrl Pts',(-7.50874763962948,41.2703459892688,-18.9954838155809));
#10771=CARTESIAN_POINT('Ctrl Pts',(2.42858590458957,40.984088596064,-20.2808201759122));
#10772=CARTESIAN_POINT('Ctrl Pts',(11.7814734166139,40.6978312028591,-16.685520088904));
#10773=CARTESIAN_POINT('Ctrl Pts',(18.2991161968354,40.4115738096543,-9.07480263798868));
#10774=CARTESIAN_POINT('Ctrl Pts',(20.413025168965,40.1253164164494,0.71979160505406));
#10775=CARTESIAN_POINT('Ctrl Pts',(17.6144821901566,39.8390590232446,10.3411659727723));
#10776=CARTESIAN_POINT('Ctrl Pts',(10.5769645035621,39.5528016300397,17.4739096482189));
#10777=CARTESIAN_POINT('Ctrl Pts',(0.994070544738266,39.2665442368348,20.4015077936632));
#10778=CARTESIAN_POINT('Ctrl Pts',(-8.82804928819338,38.98028684363,18.4194256770235));
#10779=CARTESIAN_POINT('Ctrl Pts',(-16.5256742167881,38.6940294504251,12.0046569371488));
#10780=CARTESIAN_POINT('Ctrl Pts',(-20.2463491408741,38.4077720572203,2.70093372355491));
#10781=CARTESIAN_POINT('Ctrl Pts',(-19.0946831682996,38.1215146640153,-7.25277679199759));
#10782=CARTESIAN_POINT('Ctrl Pts',(-13.3478279589727,37.8352572708105,-15.4610861611707));
#10783=CARTESIAN_POINT('Ctrl Pts',(-4.38878038575677,37.5489998776056,-19.9486416396669));
#10784=CARTESIAN_POINT('Ctrl Pts',(5.62643953052426,37.2627424844008,-19.6355003646561));
#10785=CARTESIAN_POINT('Ctrl Pts',(14.2876409547905,36.9764850911959,-14.5970206822172));
#10786=CARTESIAN_POINT('Ctrl Pts',(19.5104813481329,36.690227697991,-6.04572687271288));
#10787=CARTESIAN_POINT('Ctrl Pts',(20.0380695575666,36.4039703047862,3.9604880769133));
#10788=CARTESIAN_POINT('Ctrl Pts',(15.7434398261144,36.1177129115813,13.0136005152982));
#10789=CARTESIAN_POINT('Ctrl Pts',(7.66010722209662,35.8314555183765,18.9349531897545));
#10790=CARTESIAN_POINT('Ctrl Pts',(-2.26665218927312,35.5451981251716,20.2995564500129));
#10791=CARTESIAN_POINT('Ctrl Pts',(-11.6479344801856,35.2589407319667,16.7790136177391));
#10792=CARTESIAN_POINT('Ctrl Pts',(-18.2261103378014,34.9726833387619,9.2205553510574));
#10793=CARTESIAN_POINT('Ctrl Pts',(-20.4181179122233,34.686425945557,-0.556858317191475));
#10794=CARTESIAN_POINT('Ctrl Pts',(-17.6964550042702,34.4001685523521,-10.2002568699848));
#10795=CARTESIAN_POINT('Ctrl Pts',(-10.7160763557452,34.1139111591473,-17.3889460447585));
#10796=CARTESIAN_POINT('Ctrl Pts',(-1.15687174811203,33.8276537659424,-20.3929142283091));
#10797=CARTESIAN_POINT('Ctrl Pts',(8.68079301217168,33.5413963727376,-18.4893144138117));
#10798=CARTESIAN_POINT('Ctrl Pts',(16.4292895459668,33.2551389795327,-12.1361210237995));
#10799=CARTESIAN_POINT('Ctrl Pts',(20.2242523341868,32.9688815863278,-2.86251131862187));
#10800=CARTESIAN_POINT('Ctrl Pts',(19.1517514114745,32.6826241931229,7.10031945815812));
#10801=CARTESIAN_POINT('Ctrl Pts',(13.4712084919399,32.3963667999181,15.3537367211865));
#10802=CARTESIAN_POINT('Ctrl Pts',(4.5469827934743,32.1101094067132,19.9136935582208));
#10803=CARTESIAN_POINT('Ctrl Pts',(-2.12916732578234,31.9192711445767,19.7561558540843));
#10804=CARTESIAN_POINT('Ctrl Pts',(-5.24973680839221,31.8238520135084,18.8888634120437));
#10805=CARTESIAN_POINT('Ctrl Pts',(19.4867027240924,54.7267360232649,-2.12615110206191));
#10806=CARTESIAN_POINT('Ctrl Pts',(19.8379571700673,54.6313168921966,1.09318310357887));
#10807=CARTESIAN_POINT('Ctrl Pts',(18.9140379238883,54.44047863006,7.70612425994348));
#10808=CARTESIAN_POINT('Ctrl Pts',(12.9718319877405,54.1542212368552,15.7745732453828));
#10809=CARTESIAN_POINT('Ctrl Pts',(3.90964917605172,53.8679638436503,20.0452911206329));
#10810=CARTESIAN_POINT('Ctrl Pts',(-6.09423650148351,53.5817064504454,19.4928075528951));
#10811=CARTESIAN_POINT('Ctrl Pts',(-14.6311107593753,53.2954490572406,14.248947630934));
#10812=CARTESIAN_POINT('Ctrl Pts',(-19.6471758144887,53.0091916640357,5.57622772822074));
#10813=CARTESIAN_POINT('Ctrl Pts',(-19.9349879147208,52.7229342708309,-4.4385221391144));
#10814=CARTESIAN_POINT('Ctrl Pts',(-15.4254416953498,52.436676877626,-13.3850814302411));
#10815=CARTESIAN_POINT('Ctrl Pts',(-7.2036931030962,52.1504194844211,-19.1105071746602));
#10816=CARTESIAN_POINT('Ctrl Pts',(2.75163124083226,51.8641620912162,-20.2369235556142));
#10817=CARTESIAN_POINT('Ctrl Pts',(12.0447744437628,51.5779046980115,-16.4932733762141));
#10818=CARTESIAN_POINT('Ctrl Pts',(18.4393054376054,51.2916473048065,-8.78046751178931));
#10819=CARTESIAN_POINT('Ctrl Pts',(20.3963673671325,51.0053899116017,1.04538104524849));
#10820=CARTESIAN_POINT('Ctrl Pts',(17.4449852495513,50.7191325183968,10.6196564766899));
#10821=CARTESIAN_POINT('Ctrl Pts',(10.2954187632331,50.4328751251919,17.638281308405));
#10822=CARTESIAN_POINT('Ctrl Pts',(0.668230566805185,50.1466177319871,20.4122043003701));
#10823=CARTESIAN_POINT('Ctrl Pts',(-9.11976908927569,49.8603603387822,18.2738727889235));
#10824=CARTESIAN_POINT('Ctrl Pts',(-16.7130707037703,49.5741029455773,11.7378824151441));
#10825=CARTESIAN_POINT('Ctrl Pts',(-20.2843247944569,49.2878455523725,2.37713758232903));
#10826=CARTESIAN_POINT('Ctrl Pts',(-18.9740990549969,49.0015881591676,-7.55567208689501));
#10827=CARTESIAN_POINT('Ctrl Pts',(-13.0977029763934,48.7153307659628,-15.6701880122362));
#10828=CARTESIAN_POINT('Ctrl Pts',(-4.06930782184213,48.429073372758,-20.0136290920622));
#10829=CARTESIAN_POINT('Ctrl Pts',(5.93837771313375,48.1428159795531,-19.5407340123286));
#10830=CARTESIAN_POINT('Ctrl Pts',(14.5169759394705,47.8565585863482,-14.3653063024121));
#10831=CARTESIAN_POINT('Ctrl Pts',(19.6020230543625,47.5703011931433,-5.73282720598057));
#10832=CARTESIAN_POINT('Ctrl Pts',(19.9697881591957,47.2840437999385,4.27927289044443));
#10833=CARTESIAN_POINT('Ctrl Pts',(15.5317675468937,46.9977864067336,13.2615539234367));
#10834=CARTESIAN_POINT('Ctrl Pts',(7.35598336662257,46.7115290135287,19.0524046856288));
#10835=CARTESIAN_POINT('Ctrl Pts',(-2.59003891118047,46.4252716203239,20.2582406450635));
#10836=CARTESIAN_POINT('Ctrl Pts',(-11.9127610364253,46.139014227119,16.5888739848123));
#10837=CARTESIAN_POINT('Ctrl Pts',(-18.3686436946943,45.8527568339142,8.92734811756499));
#10838=CARTESIAN_POINT('Ctrl Pts',(-20.404060556866,45.5664994407093,-0.882569196510804));
#10839=CARTESIAN_POINT('Ctrl Pts',(-17.5291828272122,45.2802420475044,-10.4800937498209));
#10840=CARTESIAN_POINT('Ctrl Pts',(-10.4358579215344,44.9939846542997,-17.5555542503337));
#10841=CARTESIAN_POINT('Ctrl Pts',(-0.83111443962059,44.7077272610947,-20.4062212176367));
#10842=CARTESIAN_POINT('Ctrl Pts',(8.9736390710166,44.4214698678898,-18.3460736240208));
#10843=CARTESIAN_POINT('Ctrl Pts',(16.6188610866072,44.135212474685,-11.870891785326));
#10844=CARTESIAN_POINT('Ctrl Pts',(20.2647074147747,43.8489550814801,-2.53894643276308));
#10845=CARTESIAN_POINT('Ctrl Pts',(19.0337948769148,43.5626976882753,7.40400352366201));
#10846=CARTESIAN_POINT('Ctrl Pts',(13.222346039159,43.2764402950704,15.5651591966033));
#10847=CARTESIAN_POINT('Ctrl Pts',(4.22890241823948,42.9901829018655,19.9805155071603));
#10848=CARTESIAN_POINT('Ctrl Pts',(-5.78223847013127,42.7039255086607,19.5875045339983));
#10849=CARTESIAN_POINT('Ctrl Pts',(-14.4018673989393,42.4176681154558,14.4807054737756));
#10850=CARTESIAN_POINT('Ctrl Pts',(-19.555646410076,42.131410722251,5.88908389131514));
#10851=CARTESIAN_POINT('Ctrl Pts',(-20.0033040813258,41.8451533290461,-4.11976230198829));
#10852=CARTESIAN_POINT('Ctrl Pts',(-15.6371103343542,41.5588959358412,-13.1371761039464));
#10853=CARTESIAN_POINT('Ctrl Pts',(-7.50780198122223,41.2726385426363,-18.993091507325));
#10854=CARTESIAN_POINT('Ctrl Pts',(2.42828004630419,40.9863811494315,-20.2782659912431));
#10855=CARTESIAN_POINT('Ctrl Pts',(11.7799896472929,40.7001237562266,-16.6834186995501));
#10856=CARTESIAN_POINT('Ctrl Pts',(18.2968115897414,40.4138663630218,-9.07365974921141));
#10857=CARTESIAN_POINT('Ctrl Pts',(20.4104543342806,40.1276089698169,0.719700953854232));
#10858=CARTESIAN_POINT('Ctrl Pts',(17.612263806483,39.8413515766121,10.3398635970617));
#10859=CARTESIAN_POINT('Ctrl Pts',(10.5756324311732,39.5550941834072,17.4717089683773));
#10860=CARTESIAN_POINT('Ctrl Pts',(0.993945350602907,39.2688367902023,20.3989384094874));
#10861=CARTESIAN_POINT('Ctrl Pts',(-8.82693747575403,38.9825793969975,18.4171059180458));
#10862=CARTESIAN_POINT('Ctrl Pts',(-16.5235929585668,38.6963220037926,12.0031450598952));
#10863=CARTESIAN_POINT('Ctrl Pts',(-20.2437992975177,38.4100646105878,2.70059356554118));
#10864=CARTESIAN_POINT('Ctrl Pts',(-19.092278366789,38.1238072173828,-7.25186337078843));
#10865=CARTESIAN_POINT('Ctrl Pts',(-13.3461469215555,37.837549824178,-15.4591389781227));
#10866=CARTESIAN_POINT('Ctrl Pts',(-4.3882276588244,37.5512924309731,-19.9461292898609));
#10867=CARTESIAN_POINT('Ctrl Pts',(5.6257309316927,37.2650350377683,-19.6330274521414));
#10868=CARTESIAN_POINT('Ctrl Pts',(14.2858415564729,36.9787776445634,-14.5951823203523));
#10869=CARTESIAN_POINT('Ctrl Pts',(19.5080241806478,36.6925202513585,-6.04496546844805));
#10870=CARTESIAN_POINT('Ctrl Pts',(20.0355459450848,36.4062628581537,3.95998928948713));
#10871=CARTESIAN_POINT('Ctrl Pts',(15.7414570832789,36.1200054649488,13.0119615708027));
#10872=CARTESIAN_POINT('Ctrl Pts',(7.6591425011568,35.833748071744,18.932568504747));
#10873=CARTESIAN_POINT('Ctrl Pts',(-2.2663667247242,35.5474906785391,20.296999905746));
#10874=CARTESIAN_POINT('Ctrl Pts',(-11.6464675295567,35.2612332853342,16.7769004535961));
#10875=CARTESIAN_POINT('Ctrl Pts',(-18.223814923779,34.9749758921294,9.21939410631215));
#10876=CARTESIAN_POINT('Ctrl Pts',(-20.4155464388465,34.6887184989245,-0.556788186472455));
#10877=CARTESIAN_POINT('Ctrl Pts',(-17.6942262915047,34.4024611057196,-10.1989722394641));
#10878=CARTESIAN_POINT('Ctrl Pts',(-10.7147267741649,34.1162037125148,-17.3867560673581));
#10879=CARTESIAN_POINT('Ctrl Pts',(-1.15672602937646,33.8299463193099,-20.3903459223338));
#10880=CARTESIAN_POINT('Ctrl Pts',(8.67969970295505,33.5436889261051,-18.4869858611114));
#10881=CARTESIAN_POINT('Ctrl Pts',(16.4272205108975,33.2574315329002,-12.134592573653));
#10882=CARTESIAN_POINT('Ctrl Pts',(20.2217051056165,32.9711741396953,-2.86215084363134));
#10883=CARTESIAN_POINT('Ctrl Pts',(19.1493397581574,32.6849167464904,7.09942530190823));
#10884=CARTESIAN_POINT('Ctrl Pts',(13.4695112400335,32.3986593532856,15.3518029282142));
#10885=CARTESIAN_POINT('Ctrl Pts',(4.54641158465985,32.1124019600807,19.9111858863013));
#10886=CARTESIAN_POINT('Ctrl Pts',(-2.12890154724792,31.9215636979442,19.7536673096795));
#10887=CARTESIAN_POINT('Ctrl Pts',(-5.24907570922655,31.8261445668759,18.8864847381601));
#10888=CARTESIAN_POINT('Ctrl Pts',(19.4842484552599,54.7290285766324,-2.12588332220932));
#10889=CARTESIAN_POINT('Ctrl Pts',(19.8354583979083,54.6336094455641,1.09304299939541));
#10890=CARTESIAN_POINT('Ctrl Pts',(18.911655612618,54.4427711834275,7.70515508969184));
#10891=CARTESIAN_POINT('Ctrl Pts',(12.9701980791939,54.1565137902227,15.7725856432709));
#10892=CARTESIAN_POINT('Ctrl Pts',(3.90915673857621,53.8702563970178,20.042766622177));
#10893=CARTESIAN_POINT('Ctrl Pts',(-6.09346889584789,53.5839990038129,19.4903521308955));
#10894=CARTESIAN_POINT('Ctrl Pts',(-14.6292678697472,53.2977416106081,14.2471529655649));
#10895=CARTESIAN_POINT('Ctrl Pts',(-19.6447011210637,53.0114842174032,5.57552532151993));
#10896=CARTESIAN_POINT('Ctrl Pts',(-19.932476967658,52.7252268241984,-4.43796305559608));
#10897=CARTESIAN_POINT('Ctrl Pts',(-15.4234987569977,52.4389694309935,-13.3833954996328));
#10898=CARTESIAN_POINT('Ctrl Pts',(-7.20278574910955,52.1527120377887,-19.1081000716486));
#10899=CARTESIAN_POINT('Ctrl Pts',(2.7512846542039,51.8664546445838,-20.2343745810451));
#10900=CARTESIAN_POINT('Ctrl Pts',(12.0432573230443,51.5801972513789,-16.4911959355728));
#10901=CARTESIAN_POINT('Ctrl Pts',(18.4369828824295,51.293939858174,-8.77936155324705));
#10902=CARTESIAN_POINT('Ctrl Pts',(20.3937983068062,51.0076824649692,1.04524937278667));
#10903=CARTESIAN_POINT('Ctrl Pts',(17.442787935738,50.7214250717643,10.6183188590008));
#10904=CARTESIAN_POINT('Ctrl Pts',(10.2941219856521,50.4351676785594,17.6360596477387));
#10905=CARTESIAN_POINT('Ctrl Pts',(0.668146398647312,50.1489102853546,20.4096332452217));
#10906=CARTESIAN_POINT('Ctrl Pts',(-9.11862039271476,49.8626528921497,18.2715710711487));
#10907=CARTESIAN_POINT('Ctrl Pts',(-16.7109655795463,49.5763954989448,11.7364039495027));
#10908=CARTESIAN_POINT('Ctrl Pts',(-20.2817698466404,49.29013810574,2.37683816578823));
#10909=CARTESIAN_POINT('Ctrl Pts',(-18.9717091389687,49.0038807125351,-7.55472039892717));
#10910=CARTESIAN_POINT('Ctrl Pts',(-13.0960532321718,48.7176233193303,-15.6682142461347));
#10911=CARTESIAN_POINT('Ctrl Pts',(-4.06879526501619,48.4313659261255,-20.0111082402));
#10912=CARTESIAN_POINT('Ctrl Pts',(5.93762973432133,48.1451085329206,-19.5382727247972));
#10913=CARTESIAN_POINT('Ctrl Pts',(14.5151474282259,47.8588511397157,-14.3634968949836));
#10914=CARTESIAN_POINT('Ctrl Pts',(19.5995540470623,47.5725937465108,-5.73210511764381));
#10915=CARTESIAN_POINT('Ctrl Pts',(19.9672728293946,47.286336353306,4.27873388709882));
#10916=CARTESIAN_POINT('Ctrl Pts',(15.5298112157868,47.0000789601011,13.2598835410808));
#10917=CARTESIAN_POINT('Ctrl Pts',(7.35505683079602,46.7138215668962,19.0500049064771));
#10918=CARTESIAN_POINT('Ctrl Pts',(-2.58971267827268,46.4275641736914,20.2556889827221));
#10919=CARTESIAN_POINT('Ctrl Pts',(-11.9112605436505,46.1413067804865,16.5867845040042));
#10920=CARTESIAN_POINT('Ctrl Pts',(-18.3663300398612,45.8550493872817,8.92622365772668));
#10921=CARTESIAN_POINT('Ctrl Pts',(-20.401490527521,45.5687919940768,-0.882458030954929));
#10922=CARTESIAN_POINT('Ctrl Pts',(-17.5269749081496,45.2825346008719,-10.4787737111747));
#10923=CARTESIAN_POINT('Ctrl Pts',(-10.4345434546898,44.9962772076671,-17.5533430096121));
#10924=CARTESIAN_POINT('Ctrl Pts',(-0.831009755139143,44.7100198144622,
-20.4036509161419));
#10925=CARTESIAN_POINT('Ctrl Pts',(8.97250878051982,44.4237624212574,-18.3437628120407));
#10926=CARTESIAN_POINT('Ctrl Pts',(16.616767828721,44.1375050280525,-11.8693965662664));
#10927=CARTESIAN_POINT('Ctrl Pts',(20.2621549379,43.8512476348476,-2.5386266352983));
#10928=CARTESIAN_POINT('Ctrl Pts',(19.0313974417944,43.5649902416428,7.40307093937211));
#10929=CARTESIAN_POINT('Ctrl Pts',(13.2206805953012,43.2787328484379,15.5631986595924));
#10930=CARTESIAN_POINT('Ctrl Pts',(4.22836975939536,42.992475455233,19.9779988261773));
#10931=CARTESIAN_POINT('Ctrl Pts',(-5.7815101581119,42.7062180620282,19.5850373554038));
#10932=CARTESIAN_POINT('Ctrl Pts',(-14.4000533863935,42.4199606688233,14.4788815310413));
#10933=CARTESIAN_POINT('Ctrl Pts',(-19.5531832442276,42.1337032756185,5.88834212139276));
#10934=CARTESIAN_POINT('Ctrl Pts',(-20.0007845299679,41.8474458824136,-4.11924339007953));
#10935=CARTESIAN_POINT('Ctrl Pts',(-15.6351407346112,41.5611884892087,-13.1355213878175));
#10936=CARTESIAN_POINT('Ctrl Pts',(-7.50685632281498,41.2749310960039,-18.990699199069));
#10937=CARTESIAN_POINT('Ctrl Pts',(2.42797418801882,40.988673702799,-20.275711806574));
#10938=CARTESIAN_POINT('Ctrl Pts',(11.778505877972,40.7024163095941,-16.6813173101961));
#10939=CARTESIAN_POINT('Ctrl Pts',(18.2945069826475,40.4161589163894,-9.07251686043413));
#10940=CARTESIAN_POINT('Ctrl Pts',(20.4078834995962,40.1299015231844,0.719610302654397));
#10941=CARTESIAN_POINT('Ctrl Pts',(17.6100454228095,39.8436441299796,10.3385612213511));
#10942=CARTESIAN_POINT('Ctrl Pts',(10.5743003587843,39.5573867367747,17.4695082885356));
#10943=CARTESIAN_POINT('Ctrl Pts',(0.993820156467551,39.2711293435698,20.3963690253115));
#10944=CARTESIAN_POINT('Ctrl Pts',(-8.82582566331469,38.984871950365,18.4147861590682));
#10945=CARTESIAN_POINT('Ctrl Pts',(-16.5215117003454,38.6986145571601,12.0016331826417));
#10946=CARTESIAN_POINT('Ctrl Pts',(-20.2412494541613,38.4123571639553,2.70025340752747));
#10947=CARTESIAN_POINT('Ctrl Pts',(-19.0898735652784,38.1260997707503,-7.25094994957927));
#10948=CARTESIAN_POINT('Ctrl Pts',(-13.3444658841383,37.8398423775456,-15.4571917950747));
#10949=CARTESIAN_POINT('Ctrl Pts',(-4.38767493189203,37.5535849843406,-19.9436169400549));
#10950=CARTESIAN_POINT('Ctrl Pts',(5.62502233286113,37.2673275911359,-19.6305545396266));
#10951=CARTESIAN_POINT('Ctrl Pts',(14.2840421581553,36.9810701979309,-14.5933439584875));
#10952=CARTESIAN_POINT('Ctrl Pts',(19.5055670131628,36.694812804726,-6.04420406418323));
#10953=CARTESIAN_POINT('Ctrl Pts',(20.033022332603,36.4085554115212,3.95949050206097));
#10954=CARTESIAN_POINT('Ctrl Pts',(15.7394743404435,36.1222980183163,13.0103226263072));
#10955=CARTESIAN_POINT('Ctrl Pts',(7.65817778021698,35.8360406251115,18.9301838197395));
#10956=CARTESIAN_POINT('Ctrl Pts',(-2.26608126017527,35.5497832319066,20.2944433614791));
#10957=CARTESIAN_POINT('Ctrl Pts',(-11.6450005789278,35.2635258387017,16.7747872894531));
#10958=CARTESIAN_POINT('Ctrl Pts',(-18.2215195097566,34.9772684454969,9.2182328615669));
#10959=CARTESIAN_POINT('Ctrl Pts',(-20.4129749654698,34.691011052292,-0.556718055753438));
#10960=CARTESIAN_POINT('Ctrl Pts',(-17.6919975787392,34.4047536590871,-10.1976876089435));
#10961=CARTESIAN_POINT('Ctrl Pts',(-10.7133771925845,34.1184962658823,-17.3845660899578));
#10962=CARTESIAN_POINT('Ctrl Pts',(-1.15658031064088,33.8322388726774,-20.3877776163586));
#10963=CARTESIAN_POINT('Ctrl Pts',(8.67860639373843,33.5459814794727,-18.4846573084111));
#10964=CARTESIAN_POINT('Ctrl Pts',(16.4251514758282,33.2597240862677,-12.1330641235064));
#10965=CARTESIAN_POINT('Ctrl Pts',(20.2191578770462,32.9734666930628,-2.86179036864081));
#10966=CARTESIAN_POINT('Ctrl Pts',(19.1469281048403,32.6872092998579,7.09853114565834));
#10967=CARTESIAN_POINT('Ctrl Pts',(13.4678139881271,32.4009519066531,15.3498691352418));
#10968=CARTESIAN_POINT('Ctrl Pts',(4.5458403758454,32.1146945134482,19.9086782143819));
#10969=CARTESIAN_POINT('Ctrl Pts',(-2.12863576871351,31.9238562513117,19.7511787652746));
#10970=CARTESIAN_POINT('Ctrl Pts',(-5.24841461006088,31.8284371202434,18.8841060642764));
#10971=CARTESIAN_POINT('Ctrl Pts',(-19.9986197370696,37.4282758541099,-4.49626751404379E-7));
#10972=CARTESIAN_POINT('Ctrl Pts',(-19.998957971372,37.4465853212351,0.634026135321536));
#10973=CARTESIAN_POINT('Ctrl Pts',(-19.9694366643747,37.4648910812026,1.26793542100274));
#10974=CARTESIAN_POINT('Ctrl Pts',(-19.8864081666744,37.490423734692,2.14807780157893));
#10975=CARTESIAN_POINT('Ctrl Pts',(-19.8582321822713,37.4976502355188,2.39673440419468));
#10976=CARTESIAN_POINT('Ctrl Pts',(-19.7692302382996,37.5172218453607,3.06847210577092));
#10977=CARTESIAN_POINT('Ctrl Pts',(-19.6994159739659,37.5295672286671,3.49034458974456));
#10978=CARTESIAN_POINT('Ctrl Pts',(-19.4126902587299,37.5719413060985,4.92898858852636));
#10979=CARTESIAN_POINT('Ctrl Pts',(-19.128308286619,37.6019722104952,5.93239523688595));
#10980=CARTESIAN_POINT('Ctrl Pts',(-18.407230478684,37.6621104453651,7.88624566314538));
#10981=CARTESIAN_POINT('Ctrl Pts',(-17.9701539120069,37.6922177780876,8.83654865828719));
#10982=CARTESIAN_POINT('Ctrl Pts',(-17.0758366718805,37.7452614384091,10.44123136594));
#10983=CARTESIAN_POINT('Ctrl Pts',(-16.6481714825073,37.7681985131768,11.1121999668191));
#10984=CARTESIAN_POINT('Ctrl Pts',(-15.9328013612726,37.8033985617809,12.0988270079384));
#10985=CARTESIAN_POINT('Ctrl Pts',(-15.6725208415573,37.8156641307403,12.4345980177449));
#10986=CARTESIAN_POINT('Ctrl Pts',(-14.7365379369876,37.858040312163,13.5642106365411));
#10987=CARTESIAN_POINT('Ctrl Pts',(-14.007334974473,37.8881530713842,14.3138270700973));
#10988=CARTESIAN_POINT('Ctrl Pts',(-12.4395490728707,37.9484551263548,15.6933830649008));
#10989=CARTESIAN_POINT('Ctrl Pts',(-11.6006966651173,37.9786444240746,16.3230160016659));
#10990=CARTESIAN_POINT('Ctrl Pts',(-10.0504712662253,38.0316863157497,17.3085974020533));
#10991=CARTESIAN_POINT('Ctrl Pts',(-9.35763210425665,38.0545396806093,17.6938753074487));
#10992=CARTESIAN_POINT('Ctrl Pts',(-8.26422627134531,38.089576136715,18.2191147327394));
#10993=CARTESIAN_POINT('Ctrl Pts',(-7.87814881989996,38.1017617801734,18.3896592193527));
#10994=CARTESIAN_POINT('Ctrl Pts',(-6.51771315136144,38.1441406098621,18.9388158086655));
#10995=CARTESIAN_POINT('Ctrl Pts',(-5.5170594092899,38.1743359498609,19.2525010593245));
#10996=CARTESIAN_POINT('Ctrl Pts',(-3.47624479686098,38.2348033770812,19.7217165177226));
#10997=CARTESIAN_POINT('Ctrl Pts',(-2.43599220677289,38.2650754662674,19.8768466438024));
#10998=CARTESIAN_POINT('Ctrl Pts',(-0.603618221844552,38.3181146813777,
20.0057765861756));
#10999=CARTESIAN_POINT('Ctrl Pts',(0.186109837292015,38.340882592151,20.0149865946303));
#11000=CARTESIAN_POINT('Ctrl Pts',(1.39202375303941,38.3757537113823,19.9572960372904));
#11001=CARTESIAN_POINT('Ctrl Pts',(1.80999755917465,38.3878594293104,19.9240150780674));
#11002=CARTESIAN_POINT('Ctrl Pts',(3.26809276319684,38.4302417771956,19.760691954882));
#11003=CARTESIAN_POINT('Ctrl Pts',(4.30042537554751,38.4605205677861,19.5603891087017));
#11004=CARTESIAN_POINT('Ctrl Pts',(6.32439553562842,38.5211551003888,19.0010054302397));
#11005=CARTESIAN_POINT('Ctrl Pts',(7.31592289252616,38.5515108443592,18.6415268818113));
#11006=CARTESIAN_POINT('Ctrl Pts',(8.98867733714451,38.6045465130683,17.8828128958326));
#11007=CARTESIAN_POINT('Ctrl Pts',(9.68499009721652,38.627227236706,17.5165932769632));
#11008=CARTESIAN_POINT('Ctrl Pts',(10.7134108511987,38.6619312857974,16.8953264345095));
#11009=CARTESIAN_POINT('Ctrl Pts',(11.062984411511,38.673957078162,16.6688491557536));
#11010=CARTESIAN_POINT('Ctrl Pts',(12.2684323178121,38.7163438377571,15.8321531984488));
#11011=CARTESIAN_POINT('Ctrl Pts',(13.0836961180678,38.7467069723376,15.1632843828137));
#11012=CARTESIAN_POINT('Ctrl Pts',(14.6022884821436,38.8075103896646,13.7045701966296));
#11013=CARTESIAN_POINT('Ctrl Pts',(15.3053294260481,38.8379506743623,12.9144257788816));
#11014=CARTESIAN_POINT('Ctrl Pts',(16.4152191650141,38.8909819032418,11.4511000289482));
#11015=CARTESIAN_POINT('Ctrl Pts',(16.8517051046686,38.9135736604801,10.8002675677294));
#11016=CARTESIAN_POINT('Ctrl Pts',(17.4579512250666,38.9481088599541,9.76969871483973));
#11017=CARTESIAN_POINT('Ctrl Pts',(17.6564988405668,38.9600547267231,9.40669487925061));
#11018=CARTESIAN_POINT('Ctrl Pts',(18.3196119862208,39.0024468073732,8.0975018247148));
#11019=CARTESIAN_POINT('Ctrl Pts',(18.7199927853325,39.0328952019777,7.11871222160781));
#11020=CARTESIAN_POINT('Ctrl Pts',(19.363879155368,39.0938693858165,5.10766351757158));
#11021=CARTESIAN_POINT('Ctrl Pts',(19.606987400564,39.1243951771382,4.07527748130916));
#11022=CARTESIAN_POINT('Ctrl Pts',(19.8865312629481,39.1774212660843,2.26024564512007));
#11023=CARTESIAN_POINT('Ctrl Pts',(19.9604920884918,39.1999223685041,1.48327155052723));
#11024=CARTESIAN_POINT('Ctrl Pts',(19.9971086962963,39.2292089883573,0.469992595735183));
#11025=CARTESIAN_POINT('Ctrl Pts',(20.001424974122,39.2359966845292,0.235003593082636));
#11026=CARTESIAN_POINT('Ctrl Pts',(20.0015373057718,39.242784888888,7.64894882955083E-7));
#11027=CARTESIAN_POINT('Ctrl Pts',(19.6083726319963,40.143696232507,7.11313451544257E-6));
#11028=CARTESIAN_POINT('Ctrl Pts',(19.6085440266497,40.1368713444366,0.230625022859085));
#11029=CARTESIAN_POINT('Ctrl Pts',(19.6045906142837,40.1300560359583,0.461002577782154));
#11030=CARTESIAN_POINT('Ctrl Pts',(19.5965070463879,40.1232504907533,0.690998676900367));
#11031=CARTESIAN_POINT('Ctrl Pts',(19.5808258582745,40.1100485190559,1.13716454599967));
#11032=CARTESIAN_POINT('Ctrl Pts',(19.5496026736515,40.0968834392678,1.5818943898967));
#11033=CARTESIAN_POINT('Ctrl Pts',(19.5033173373367,40.083752410647,2.02418994862968));
#11034=CARTESIAN_POINT('Ctrl Pts',(19.4942833057691,40.0811894795651,2.11051776555756));
#11035=CARTESIAN_POINT('Ctrl Pts',(19.4846754188868,40.0786278590218,2.19675305584686));
#11036=CARTESIAN_POINT('Ctrl Pts',(19.4744971612465,40.0760675442244,2.2828886977233));
#11037=CARTESIAN_POINT('Ctrl Pts',(19.4212433184187,40.0626716756356,2.7335605215727));
#11038=CARTESIAN_POINT('Ctrl Pts',(19.3523772046607,40.0493110736199,3.18149859642775));
#11039=CARTESIAN_POINT('Ctrl Pts',(19.2683995660184,40.0359831130379,3.62567283286076));
#11040=CARTESIAN_POINT('Ctrl Pts',(19.2537104100078,40.0336518199049,3.70336666612792));
#11041=CARTESIAN_POINT('Ctrl Pts',(19.238558857114,40.0313215254539,3.78094551843216));
#11042=CARTESIAN_POINT('Ctrl Pts',(19.2229475268712,40.0289922136446,3.85840410067495));
#11043=CARTESIAN_POINT('Ctrl Pts',(19.2109592220002,40.0272034807387,3.91788635390788));
#11044=CARTESIAN_POINT('Ctrl Pts',(19.1986997986637,40.0254153193423,3.9772976541927));
#11045=CARTESIAN_POINT('Ctrl Pts',(19.1861704586889,40.023627726328,4.0366355182587));
#11046=CARTESIAN_POINT('Ctrl Pts',(19.1087731139844,40.0125852489913,4.40318260919784));
#11047=CARTESIAN_POINT('Ctrl Pts',(19.0210766665399,40.0015646111565,4.76692477067855));
#11048=CARTESIAN_POINT('Ctrl Pts',(18.923360390009,39.9905641360529,5.12729598749637));
#11049=CARTESIAN_POINT('Ctrl Pts',(18.8057912659297,39.9773287133751,5.56088320355487));
#11050=CARTESIAN_POINT('Ctrl Pts',(18.6737172381004,39.9641223555301,5.98959078134099));
#11051=CARTESIAN_POINT('Ctrl Pts',(18.5276175258566,39.9509438947518,6.41244825936452));
#11052=CARTESIAN_POINT('Ctrl Pts',(18.4955451700906,39.9480509097072,6.50527551593633));
#11053=CARTESIAN_POINT('Ctrl Pts',(18.4627968535625,39.9451592406491,6.59782110760577));
#11054=CARTESIAN_POINT('Ctrl Pts',(18.4293775456692,39.9422688214492,6.69007519442739));
#11055=CARTESIAN_POINT('Ctrl Pts',(18.3512142267416,39.9355085151474,6.90584524070203));
#11056=CARTESIAN_POINT('Ctrl Pts',(18.2693930269248,39.9287434903142,7.12002258662918));
#11057=CARTESIAN_POINT('Ctrl Pts',(18.18395504796,39.9219951622835,7.33247334887907));
#11058=CARTESIAN_POINT('Ctrl Pts',(18.0664593210676,39.9127147495575,7.62463916368266));
#11059=CARTESIAN_POINT('Ctrl Pts',(17.942122917508,39.9034658140141,7.91354063337942));
#11060=CARTESIAN_POINT('Ctrl Pts',(17.8111462892873,39.894213470724,8.19886006665049));
#11061=CARTESIAN_POINT('Ctrl Pts',(17.7455871889169,39.8895822986541,8.34167398404595));
#11062=CARTESIAN_POINT('Ctrl Pts',(17.678360696582,39.8849544425397,8.48358804684807));
#11063=CARTESIAN_POINT('Ctrl Pts',(17.6094862718717,39.8803299126922,8.62456355011494));
#11064=CARTESIAN_POINT('Ctrl Pts',(17.4454895048241,39.8693184531076,8.96024006379771));
#11065=CARTESIAN_POINT('Ctrl Pts',(17.272148336714,39.8583255156962,9.2905975068063));
#11066=CARTESIAN_POINT('Ctrl Pts',(17.0897359707315,39.847353867988,9.61508930696052));
#11067=CARTESIAN_POINT('Ctrl Pts',(17.0308179302253,39.8438100951707,9.71989810609225));
#11068=CARTESIAN_POINT('Ctrl Pts',(16.9709533527852,39.8402684937939,9.82409546268496));
#11069=CARTESIAN_POINT('Ctrl Pts',(16.9101512459723,39.8367291149083,9.92766352744475));
#11070=CARTESIAN_POINT('Ctrl Pts',(16.6859959618082,39.8236807104785,10.3094813657315));
#11071=CARTESIAN_POINT('Ctrl Pts',(16.44909919813,39.8106626589183,10.6827456587618));
#11072=CARTESIAN_POINT('Ctrl Pts',(16.2003431675793,39.7976734489328,11.0468278519412));
#11073=CARTESIAN_POINT('Ctrl Pts',(16.1523064810602,39.7951651334285,11.1171348999442));
#11074=CARTESIAN_POINT('Ctrl Pts',(16.103827414116,39.7926579058134,11.187099699249));
#11075=CARTESIAN_POINT('Ctrl Pts',(16.0549121107588,39.7901517700538,11.2567179420977));
#11076=CARTESIAN_POINT('Ctrl Pts',(15.7963495528849,39.7769045278228,11.6247146570361));
#11077=CARTESIAN_POINT('Ctrl Pts',(15.5256023644855,39.7636873361427,11.9830238405288));
#11078=CARTESIAN_POINT('Ctrl Pts',(15.2435839265632,39.7504989727692,12.3310012968376));
#11079=CARTESIAN_POINT('Ctrl Pts',(15.1950637873573,39.7482299678364,12.3908694201597));
#11080=CARTESIAN_POINT('Ctrl Pts',(15.1462099033058,39.7459618157893,12.4504318582283));
#11081=CARTESIAN_POINT('Ctrl Pts',(15.0970267752212,39.7436945080492,12.5096854903878));
#11082=CARTESIAN_POINT('Ctrl Pts',(15.0458024095519,39.7413331006869,12.5713983142601));
#11083=CARTESIAN_POINT('Ctrl Pts',(14.9942209143926,39.7389725859664,12.6327761916866));
#11084=CARTESIAN_POINT('Ctrl Pts',(14.9422875162736,39.7366129689955,12.6938154089187));
#11085=CARTESIAN_POINT('Ctrl Pts',(14.6364470116013,39.7227169700559,13.0532809104883));
#11086=CARTESIAN_POINT('Ctrl Pts',(14.3184067034215,39.7088525570805,13.4009958261783));
#11087=CARTESIAN_POINT('Ctrl Pts',(13.9892011882832,39.6950179693621,13.7362415327221));
#11088=CARTESIAN_POINT('Ctrl Pts',(13.6790189828798,39.6819828203989,14.0521148939691));
#11089=CARTESIAN_POINT('Ctrl Pts',(13.3589243218344,39.6689741790317,14.3569185050078));
#11090=CARTESIAN_POINT('Ctrl Pts',(13.029767317586,39.6559921782785,14.6500633357217));
#11091=CARTESIAN_POINT('Ctrl Pts',(12.9682132042031,39.6535644749759,14.7048829807983));
#11092=CARTESIAN_POINT('Ctrl Pts',(12.9063420526452,39.6511376795652,14.7592950503833));
#11093=CARTESIAN_POINT('Ctrl Pts',(12.8441592542253,39.6487117579008,14.8132958855933));
#11094=CARTESIAN_POINT('Ctrl Pts',(12.7555257752278,39.6452539225774,14.8902670418463));
#11095=CARTESIAN_POINT('Ctrl Pts',(12.6662618398651,39.6417950984734,14.96640433603));
#11096=CARTESIAN_POINT('Ctrl Pts',(12.5763798263338,39.6383393617393,15.0416940485974));
#11097=CARTESIAN_POINT('Ctrl Pts',(12.2650316935197,39.6263688112657,15.3024949642314));
#11098=CARTESIAN_POINT('Ctrl Pts',(11.9462641743832,39.6144352404195,15.5531276685126));
#11099=CARTESIAN_POINT('Ctrl Pts',(11.6207466120366,39.6025148856654,15.7931649110057));
#11100=CARTESIAN_POINT('Ctrl Pts',(11.5554513647282,39.6001237934427,15.8413137451234));
#11101=CARTESIAN_POINT('Ctrl Pts',(11.4898843551214,39.5977336719501,15.8890358263057));
#11102=CARTESIAN_POINT('Ctrl Pts',(11.4240504919214,39.5953445146036,15.9363278337256));
#11103=CARTESIAN_POINT('Ctrl Pts',(11.0655105065656,39.5823328455569,16.1938864034885));
#11104=CARTESIAN_POINT('Ctrl Pts',(10.6990511011232,39.5693490094009,16.4386921152992));
#11105=CARTESIAN_POINT('Ctrl Pts',(10.3254964849117,39.556396769575,16.6701824235575));
#11106=CARTESIAN_POINT('Ctrl Pts',(10.2685073305065,39.5544207875813,16.7054983756248));
#11107=CARTESIAN_POINT('Ctrl Pts',(10.2113529536181,39.5524455303962,16.7405045025695));
#11108=CARTESIAN_POINT('Ctrl Pts',(10.1540362237486,39.5504710067202,16.7751988621169));
#11109=CARTESIAN_POINT('Ctrl Pts',(9.77944091203753,39.5375664444121,17.0019449528109));
#11110=CARTESIAN_POINT('Ctrl Pts',(9.39791214163616,39.5246933457771,17.2153741584548));
#11111=CARTESIAN_POINT('Ctrl Pts',(9.01049536792937,39.5118502378232,17.4153680001439));
#11112=CARTESIAN_POINT('Ctrl Pts',(8.93784027806413,39.5094416762279,17.4528743022108));
#11113=CARTESIAN_POINT('Ctrl Pts',(8.864977917736,39.5070341802884,17.4899081462921));
#11114=CARTESIAN_POINT('Ctrl Pts',(8.79191492088399,39.5046277528061,17.52646883613));
#11115=CARTESIAN_POINT('Ctrl Pts',(8.39444864926652,39.4915366697614,17.725360774645));
#11116=CARTESIAN_POINT('Ctrl Pts',(7.99105052454118,39.478476781064,17.910248257398));
#11117=CARTESIAN_POINT('Ctrl Pts',(7.58279683684396,39.4654468838802,18.0810150461806));
#11118=CARTESIAN_POINT('Ctrl Pts',(7.51447726677399,39.4632663843514,18.109592163653));
#11119=CARTESIAN_POINT('Ctrl Pts',(7.4460215614957,39.461086723946,18.1377738929649));
#11120=CARTESIAN_POINT('Ctrl Pts',(7.37743457496636,39.4589078944905,18.1655597527505));
#11121=CARTESIAN_POINT('Ctrl Pts',(7.30109651664428,39.4564828337251,18.1964857154174));
#11122=CARTESIAN_POINT('Ctrl Pts',(7.22459584246559,39.454058780515,18.2269212962825));
#11123=CARTESIAN_POINT('Ctrl Pts',(7.14793947089062,39.4516357393512,18.2568657276133));
#11124=CARTESIAN_POINT('Ctrl Pts',(6.74277202836225,39.4388287492561,18.4151370938544));
#11125=CARTESIAN_POINT('Ctrl Pts',(6.3332599370597,39.4260503676128,18.5596855743248));
#11126=CARTESIAN_POINT('Ctrl Pts',(5.9203880496491,39.4132991119297,18.6904126213978));
#11127=CARTESIAN_POINT('Ctrl Pts',(5.5023230338347,39.4003874701557,18.8227839614392));
#11128=CARTESIAN_POINT('Ctrl Pts',(5.08081320502216,39.3875036799115,18.9409837555236));
#11129=CARTESIAN_POINT('Ctrl Pts',(4.65686195954623,39.3746478637866,19.044912822824));
#11130=CARTESIAN_POINT('Ctrl Pts',(4.58076796099704,39.3723404039926,19.0635668033955));
#11131=CARTESIAN_POINT('Ctrl Pts',(4.50459514953134,39.3700338241136,19.0817611054846));
#11132=CARTESIAN_POINT('Ctrl Pts',(4.42834911531075,39.3677280950519,19.099495234877));
#11133=CARTESIAN_POINT('Ctrl Pts',(4.28441608175071,39.3633754676423,19.1329727405215));
#11134=CARTESIAN_POINT('Ctrl Pts',(4.1402245605751,39.3590212031874,19.1648150270562));
#11135=CARTESIAN_POINT('Ctrl Pts',(3.99580983798131,39.3546727689213,19.195010869711));
#11136=CARTESIAN_POINT('Ctrl Pts',(3.63622632486979,39.3438454429959,19.270196605543));
#11137=CARTESIAN_POINT('Ctrl Pts',(3.27525686187105,39.3330541955392,19.3351748819826));
#11138=CARTESIAN_POINT('Ctrl Pts',(2.91349323421776,39.3222710642262,19.389921026273));
#11139=CARTESIAN_POINT('Ctrl Pts',(2.78001338127713,39.3182924144342,19.4101207001218));
#11140=CARTESIAN_POINT('Ctrl Pts',(2.6464253741211,39.3143165745963,19.4289255931073));
#11141=CARTESIAN_POINT('Ctrl Pts',(2.51275663426668,39.3103435409031,19.4463333163104));
#11142=CARTESIAN_POINT('Ctrl Pts',(2.13679252049321,39.2991687659105,19.495295244387));
#11143=CARTESIAN_POINT('Ctrl Pts',(1.76018713088548,39.2880158066508,19.5332043776206));
#11144=CARTESIAN_POINT('Ctrl Pts',(1.3835745668866,39.2768874533614,19.5600030631956));
#11145=CARTESIAN_POINT('Ctrl Pts',(1.24048117550714,39.2726592518491,19.5701851844789));
#11146=CARTESIAN_POINT('Ctrl Pts',(1.09738610989098,39.2684345354076,19.5787635472362));
#11147=CARTESIAN_POINT('Ctrl Pts',(0.954323160703061,39.2642133882413,19.5857352512484));
#11148=CARTESIAN_POINT('Ctrl Pts',(0.52202216271863,39.251458121116,19.606802023737));
#11149=CARTESIAN_POINT('Ctrl Pts',(0.090015538453506,39.2387355628291,19.6131987651064));
#11150=CARTESIAN_POINT('Ctrl Pts',(-0.340754262198007,39.2260442826338,
19.605318088659));
#11151=CARTESIAN_POINT('Ctrl Pts',(-0.418891684997433,39.2237422087071,
19.6038886111362));
#11152=CARTESIAN_POINT('Ctrl Pts',(-0.496988597842785,39.2214411732854,
19.6019893438555));
#11153=CARTESIAN_POINT('Ctrl Pts',(-0.575039619165419,39.2191411781148,
19.5996225861737));
#11154=CARTESIAN_POINT('Ctrl Pts',(-1.01379949709876,39.20621187132,19.5863179772914));
#11155=CARTESIAN_POINT('Ctrl Pts',(-1.45110318455393,39.1933150447586,19.5582414464176));
#11156=CARTESIAN_POINT('Ctrl Pts',(-1.88598622206073,39.1804495178927,19.5158013855011));
#11157=CARTESIAN_POINT('Ctrl Pts',(-1.95647463100115,39.1783641973795,19.5089224499913));
#11158=CARTESIAN_POINT('Ctrl Pts',(-2.02689959923299,39.1762796980672,19.5016661352539));
#11159=CARTESIAN_POINT('Ctrl Pts',(-2.09725719727932,39.1741960122768,19.4940341495726));
#11160=CARTESIAN_POINT('Ctrl Pts',(-2.18191963917195,39.17168867928,19.4848504570901));
#11161=CARTESIAN_POINT('Ctrl Pts',(-2.26648452537885,39.1691825013102,19.4751228290204));
#11162=CARTESIAN_POINT('Ctrl Pts',(-2.35094473434877,39.1666774833778,19.4648542575623));
#11163=CARTESIAN_POINT('Ctrl Pts',(-2.7712455194892,39.1542117197166,19.4137545894616));
#11164=CARTESIAN_POINT('Ctrl Pts',(-3.18894917229472,39.1417750002296,19.3492598283697));
#11165=CARTESIAN_POINT('Ctrl Pts',(-3.60321536238268,39.1293658757111,19.2717345012266));
#11166=CARTESIAN_POINT('Ctrl Pts',(-4.02943065331668,39.1165988221995,19.1919730322638));
#11167=CARTESIAN_POINT('Ctrl Pts',(-4.45200701014893,39.1038610404451,19.0984182809586));
#11168=CARTESIAN_POINT('Ctrl Pts',(-4.87004805092125,39.0911526400679,18.9914606540436));
#11169=CARTESIAN_POINT('Ctrl Pts',(-4.94221861927778,39.0889586629492,18.9729954987798));
#11170=CARTESIAN_POINT('Ctrl Pts',(-5.01425417388342,39.0867655420182,18.9541308586586));
#11171=CARTESIAN_POINT('Ctrl Pts',(-5.08615030030132,39.0845732518601,18.9348687152667));
#11172=CARTESIAN_POINT('Ctrl Pts',(-5.23447439736429,39.0800504844398,18.8951302735947));
#11173=CARTESIAN_POINT('Ctrl Pts',(-5.38220517609622,39.0755262554036,18.8537056109916));
#11174=CARTESIAN_POINT('Ctrl Pts',(-5.52930195254773,39.0710087259937,18.8106033314882));
#11175=CARTESIAN_POINT('Ctrl Pts',(-5.86780837106531,39.0606127626152,18.7114142220013));
#11176=CARTESIAN_POINT('Ctrl Pts',(-6.20295882732025,39.0502522096154,18.603340159562));
#11177=CARTESIAN_POINT('Ctrl Pts',(-6.5342845622201,39.0398996641773,18.4866212062766));
#11178=CARTESIAN_POINT('Ctrl Pts',(-6.68984932511726,39.0350389150509,18.4318190753798));
#11179=CARTESIAN_POINT('Ctrl Pts',(-6.84456973915078,39.0301826249431,18.3751085993546));
#11180=CARTESIAN_POINT('Ctrl Pts',(-6.99839978149431,39.025330809502,18.316510532931));
#11181=CARTESIAN_POINT('Ctrl Pts',(-7.31643579563625,39.0152999207321,18.1953619250396));
#11182=CARTESIAN_POINT('Ctrl Pts',(-7.63066733120157,39.0052879271511,18.0661444937063));
#11183=CARTESIAN_POINT('Ctrl Pts',(-7.94067201558901,38.9952969923314,17.9290467625138));
#11184=CARTESIAN_POINT('Ctrl Pts',(-8.12024152610506,38.9895097659908,17.8496332125807));
#11185=CARTESIAN_POINT('Ctrl Pts',(-8.29839404664166,38.9837294679108,17.7675752655363));
#11186=CARTESIAN_POINT('Ctrl Pts',(-8.47505043975888,38.9779563110985,17.6829088311511));
#11187=CARTESIAN_POINT('Ctrl Pts',(-8.86057782039843,38.9653572198083,17.4981364144803));
#11188=CARTESIAN_POINT('Ctrl Pts',(-9.23897891832156,38.9527922420746,17.300941501719));
#11189=CARTESIAN_POINT('Ctrl Pts',(-9.60964170099008,38.9402599934151,17.0921016209158));
#11190=CARTESIAN_POINT('Ctrl Pts',(-9.67437781400444,38.9380712409871,17.0556278157276));
#11191=CARTESIAN_POINT('Ctrl Pts',(-9.73887802713755,38.9358834947809,17.0187987058003));
#11192=CARTESIAN_POINT('Ctrl Pts',(-9.8031392510171,38.9336967556158,16.9816182972272));
#11193=CARTESIAN_POINT('Ctrl Pts',(-10.1781290055482,38.9209362644009,16.76465585172));
#11194=CARTESIAN_POINT('Ctrl Pts',(-10.5449759934575,38.9082097078274,16.5357348213689));
#11195=CARTESIAN_POINT('Ctrl Pts',(-10.9030594484047,38.8955159307538,16.2956544464836));
#11196=CARTESIAN_POINT('Ctrl Pts',(-10.9590082483961,38.8935325897621,16.2581430544024));
#11197=CARTESIAN_POINT('Ctrl Pts',(-11.0147432236996,38.891550047617,16.2203591479993));
#11198=CARTESIAN_POINT('Ctrl Pts',(-11.0702621319206,38.8895682972144,16.1823056774253));
#11199=CARTESIAN_POINT('Ctrl Pts',(-11.1434111027259,38.8869572407835,16.1321683044607));
#11200=CARTESIAN_POINT('Ctrl Pts',(-11.216184999434,38.8843475345676,16.0815630114854));
#11201=CARTESIAN_POINT('Ctrl Pts',(-11.2885784280602,38.8817391842177,16.0304967068816));
#11202=CARTESIAN_POINT('Ctrl Pts',(-11.624100129633,38.8696502672495,15.7938197910503));
#11203=CARTESIAN_POINT('Ctrl Pts',(-11.9514455216645,38.8575907710881,15.5472428623595));
#11204=CARTESIAN_POINT('Ctrl Pts',(-12.2701064591503,38.845559286779,15.2914335741942));
#11205=CARTESIAN_POINT('Ctrl Pts',(-12.6042523444023,38.8329431468559,15.0231935391147));
#11206=CARTESIAN_POINT('Ctrl Pts',(-12.9288487321868,38.8203578944798,14.7448021881652));
#11207=CARTESIAN_POINT('Ctrl Pts',(-13.2433234672318,38.8078036245365,14.4570140816824));
#11208=CARTESIAN_POINT('Ctrl Pts',(-13.2952478809169,38.805730729536,14.4094960236975));
#11209=CARTESIAN_POINT('Ctrl Pts',(-13.3468964693663,38.803658661564,14.3617216989863));
#11210=CARTESIAN_POINT('Ctrl Pts',(-13.3982667967567,38.8015873988492,14.313694401891));
#11211=CARTESIAN_POINT('Ctrl Pts',(-13.5160555980671,38.7968381288957,14.2035709504276));
#11212=CARTESIAN_POINT('Ctrl Pts',(-13.632384456766,38.79208765518,14.0921227382485));
#11213=CARTESIAN_POINT('Ctrl Pts',(-13.7472173933538,38.7873450940927,13.9793818936914));
#11214=CARTESIAN_POINT('Ctrl Pts',(-13.9867781730697,38.7774513156554,13.744185569096));
#11215=CARTESIAN_POINT('Ctrl Pts',(-14.219829344995,38.7675919012621,13.5033625486729));
#11216=CARTESIAN_POINT('Ctrl Pts',(-14.446121086232,38.7577401920934,13.2572951101706));
#11217=CARTESIAN_POINT('Ctrl Pts',(-14.5797797678774,38.7519213033782,13.1119559597169));
#11218=CARTESIAN_POINT('Ctrl Pts',(-14.7110769369929,38.7461092543994,12.9647844564251));
#11219=CARTESIAN_POINT('Ctrl Pts',(-14.8399609270894,38.7403041085512,12.8158508191108));
#11220=CARTESIAN_POINT('Ctrl Pts',(-15.0352753629648,38.7315068267037,12.5901525820129));
#11221=CARTESIAN_POINT('Ctrl Pts',(-15.2250481829675,38.7227252814257,12.3604070614504));
#11222=CARTESIAN_POINT('Ctrl Pts',(-15.4090925265119,38.7139610276102,12.1268661497096));
#11223=CARTESIAN_POINT('Ctrl Pts',(-15.5651759368532,38.7065282828799,11.9288059363029));
#11224=CARTESIAN_POINT('Ctrl Pts',(-15.7171407668988,38.6991077374864,11.7280144783139));
#11225=CARTESIAN_POINT('Ctrl Pts',(-15.8648784915755,38.6916998364822,11.5246403994456));
#11226=CARTESIAN_POINT('Ctrl Pts',(-16.1128581776361,38.6792655786149,11.1832743716354));
#11227=CARTESIAN_POINT('Ctrl Pts',(-16.348928405919,38.6668670303459,10.8346331146446));
#11228=CARTESIAN_POINT('Ctrl Pts',(-16.5729407324647,38.6545028580142,10.4796626896829));
#11229=CARTESIAN_POINT('Ctrl Pts',(-16.6103436508982,38.6524384353266,10.4203939429317));
#11230=CARTESIAN_POINT('Ctrl Pts',(-16.647410480532,38.6503749774266,10.3609486058838));
#11231=CARTESIAN_POINT('Ctrl Pts',(-16.6841406049438,38.6483124843509,10.3013309087));
#11232=CARTESIAN_POINT('Ctrl Pts',(-16.9082237298379,38.635729627612,9.93761529112781));
#11233=CARTESIAN_POINT('Ctrl Pts',(-17.1197723954691,38.6231823623502,9.56749002596982));
#11234=CARTESIAN_POINT('Ctrl Pts',(-17.3186422905424,38.6106695619418,9.19192068392298));
#11235=CARTESIAN_POINT('Ctrl Pts',(-17.3483684087929,38.6087992085409,9.1357823796873));
#11236=CARTESIAN_POINT('Ctrl Pts',(-17.3778113024537,38.6069296235653,9.07952232029533));
#11237=CARTESIAN_POINT('Ctrl Pts',(-17.4069705446385,38.6050608005996,9.0231436042851));
#11238=CARTESIAN_POINT('Ctrl Pts',(-17.4498463995913,38.6023128765658,8.94024413677637));
#11239=CARTESIAN_POINT('Ctrl Pts',(-17.4921089982851,38.5995665728102,8.85708814104865));
#11240=CARTESIAN_POINT('Ctrl Pts',(-17.5337567964038,38.5968218966541,8.77368577955961));
#11241=CARTESIAN_POINT('Ctrl Pts',(-17.7156339059193,38.5848358184371,8.40946531366189));
#11242=CARTESIAN_POINT('Ctrl Pts',(-17.8857842237785,38.5728810852705,8.04055059867195));
#11243=CARTESIAN_POINT('Ctrl Pts',(-18.0440953413104,38.5609562357706,7.66775578192478));
#11244=CARTESIAN_POINT('Ctrl Pts',(-18.145948412541,38.5532841116364,7.42790972678646));
#11245=CARTESIAN_POINT('Ctrl Pts',(-18.2429009202674,38.5456244042814,7.18645722961476));
#11246=CARTESIAN_POINT('Ctrl Pts',(-18.3349236311943,38.5379771314356,6.9436114514563));
#11247=CARTESIAN_POINT('Ctrl Pts',(-18.3922562850541,38.5332126722861,6.79231192115312));
#11248=CARTESIAN_POINT('Ctrl Pts',(-18.4476754044749,38.5284530397524,6.64047149254347));
#11249=CARTESIAN_POINT('Ctrl Pts',(-18.5011742146356,38.52369823812,6.48814094237015));
#11250=CARTESIAN_POINT('Ctrl Pts',(-18.5229998209292,38.5217584486533,6.42599551138636));
#11251=CARTESIAN_POINT('Ctrl Pts',(-18.5445058615204,38.5198194473548,6.36376843700174));
#11252=CARTESIAN_POINT('Ctrl Pts',(-18.5656919267498,38.5178812159138,6.30146306748519));
#11253=CARTESIAN_POINT('Ctrl Pts',(-18.5803607005453,38.5165392263435,6.25832417586978));
#11254=CARTESIAN_POINT('Ctrl Pts',(-18.5948764928868,38.5151971710155,6.21514800774652));
#11255=CARTESIAN_POINT('Ctrl Pts',(-18.6092389562809,38.5138552562017,6.17193559114546));
#11256=CARTESIAN_POINT('Ctrl Pts',(-18.6455535982911,38.5104623037025,6.06267554318559));
#11257=CARTESIAN_POINT('Ctrl Pts',(-18.6808880094475,38.5070702494957,5.9531837525876));
#11258=CARTESIAN_POINT('Ctrl Pts',(-18.7152365377919,38.5036824278555,5.84347689144084));
#11259=CARTESIAN_POINT('Ctrl Pts',(-18.8160357118497,38.493740528169,5.52153119172442));
#11260=CARTESIAN_POINT('Ctrl Pts',(-18.9083448307166,38.4838349882978,5.19773205307458));
#11261=CARTESIAN_POINT('Ctrl Pts',(-18.9921336449581,38.4739390110353,4.87254387822588));
#11262=CARTESIAN_POINT('Ctrl Pts',(-19.0449217343252,38.4677044111447,4.66767091767073));
#11263=CARTESIAN_POINT('Ctrl Pts',(-19.0943231040996,38.4614783355212,4.46224559613363));
#11264=CARTESIAN_POINT('Ctrl Pts',(-19.1403250857044,38.4552608659446,4.25637486868383));
#11265=CARTESIAN_POINT('Ctrl Pts',(-19.2020627986798,38.4469166090503,3.98008268652284));
#11266=CARTESIAN_POINT('Ctrl Pts',(-19.2576777143944,38.4385877669415,3.70298791063669));
#11267=CARTESIAN_POINT('Ctrl Pts',(-19.3071370919259,38.4302757105595,3.42535697580648));
#11268=CARTESIAN_POINT('Ctrl Pts',(-19.3564881237449,38.4219818625683,3.14833421930311));
#11269=CARTESIAN_POINT('Ctrl Pts',(-19.3997112341891,38.4137044216517,2.87077586675831));
#11270=CARTESIAN_POINT('Ctrl Pts',(-19.4367774700151,38.4054441750018,2.59293546507502));
#11271=CARTESIAN_POINT('Ctrl Pts',(-19.4917987879293,38.3931826208719,2.18050769274407));
#11272=CARTESIAN_POINT('Ctrl Pts',(-19.533254336051,38.3809590236386,1.76745927294913));
#11273=CARTESIAN_POINT('Ctrl Pts',(-19.5614679924505,38.3687726843028,1.35465576963311));
#11274=CARTESIAN_POINT('Ctrl Pts',(-19.5659897147764,38.3668196144183,1.28849692830015));
#11275=CARTESIAN_POINT('Ctrl Pts',(-19.5701713012905,38.3648675066705,1.22234423330063));
#11276=CARTESIAN_POINT('Ctrl Pts',(-19.5740140697364,38.3629163628344,1.15620108342295));
#11277=CARTESIAN_POINT('Ctrl Pts',(-19.5964375539441,38.351530966183,0.770239790770851));
#11278=CARTESIAN_POINT('Ctrl Pts',(-19.60732468738,38.3401781823754,0.384609077256055));
#11279=CARTESIAN_POINT('Ctrl Pts',(-19.6069358747841,38.3288575665477,-1.27827082263901E-5));
#11280=CARTESIAN_POINT('Ctrl Pts',(19.8820073423968,53.8215412225633,-2.16928191602047));
#11281=CARTESIAN_POINT('Ctrl Pts',(20.2403878262636,53.726122091495,1.11536419612709));
#11282=CARTESIAN_POINT('Ctrl Pts',(19.2977258815325,53.5352838293584,7.86244684004096));
#11283=CARTESIAN_POINT('Ctrl Pts',(13.2349771450785,53.2490264361536,16.0945758571962));
#11284=CARTESIAN_POINT('Ctrl Pts',(3.98895985906883,52.9627690429487,20.4519269389682));
#11285=CARTESIAN_POINT('Ctrl Pts',(-6.21786348578729,52.6765116497439,19.8882367947025));
#11286=CARTESIAN_POINT('Ctrl Pts',(-14.9279158254255,52.390254256539,14.5379999994106));
#11287=CARTESIAN_POINT('Ctrl Pts',(-20.0457362029099,52.1039968633341,5.68934654220587));
#11288=CARTESIAN_POINT('Ctrl Pts',(-20.339386830496,51.8177394701293,-4.52856154225898));
#11289=CARTESIAN_POINT('Ctrl Pts',(-15.7383604637598,51.5314820769244,-13.6566096591118));
#11290=CARTESIAN_POINT('Ctrl Pts',(-7.34982640853523,51.2452246837195,-19.4981807771192));
#11291=CARTESIAN_POINT('Ctrl Pts',(2.8074505217314,50.9589672905147,-20.6474474969468));
#11292=CARTESIAN_POINT('Ctrl Pts',(12.2891133784407,50.6727098973098,-16.8278540609653));
#11293=CARTESIAN_POINT('Ctrl Pts',(18.8133631063248,50.3864525041049,-8.95858708318996));
#11294=CARTESIAN_POINT('Ctrl Pts',(20.8101257731842,50.1001951109001,1.06658752642423));
#11295=CARTESIAN_POINT('Ctrl Pts',(17.798872251146,49.8139377176952,10.8350856295851));
#11296=CARTESIAN_POINT('Ctrl Pts',(10.5042704661138,49.5276803244904,17.996089491843));
#11297=CARTESIAN_POINT('Ctrl Pts',(0.681786216656061,49.2414229312855,20.8262839727701));
#11298=CARTESIAN_POINT('Ctrl Pts',(-9.30477169558378,48.9551655380806,18.6445745095229));
#11299=CARTESIAN_POINT('Ctrl Pts',(-17.0521101694975,48.6689081448757,11.9759957728698));
#11300=CARTESIAN_POINT('Ctrl Pts',(-20.6958103175461,48.3826507516709,2.42535992698193));
#11301=CARTESIAN_POINT('Ctrl Pts',(-19.3590054866329,48.096393358466,-7.70894559796097));
#11302=CARTESIAN_POINT('Ctrl Pts',(-13.3634015005058,47.8101359652612,-15.9880716774068));
#11303=CARTESIAN_POINT('Ctrl Pts',(-4.15185734097312,47.5238785720563,-20.419623312687));
#11304=CARTESIAN_POINT('Ctrl Pts',(6.05884297309917,47.2376211788514,-19.9371351367483));
#11305=CARTESIAN_POINT('Ctrl Pts',(14.8114656747046,46.9513637856466,-14.6567192845089));
#11306=CARTESIAN_POINT('Ctrl Pts',(19.9996674813698,46.6651063924417,-5.84912269156061));
#11307=CARTESIAN_POINT('Ctrl Pts',(20.3748930276065,46.3788489992369,4.36608173725642));
#11308=CARTESIAN_POINT('Ctrl Pts',(15.8468432301264,46.092591606032,13.5305763093652));
#11309=CARTESIAN_POINT('Ctrl Pts',(7.50520601485558,45.8063342128271,19.4388996164488));
#11310=CARTESIAN_POINT('Ctrl Pts',(-2.64258014816949,45.5200768196223,20.6691970280422));
#11311=CARTESIAN_POINT('Ctrl Pts',(-12.1544219620995,45.2338194264174,16.9253940099187));
#11312=CARTESIAN_POINT('Ctrl Pts',(-18.7412679272351,44.9475620332126,9.10844729376019));
#11313=CARTESIAN_POINT('Ctrl Pts',(-20.8179750261153,44.6613046400077,-0.900472895606959));
#11314=CARTESIAN_POINT('Ctrl Pts',(-17.8847778513535,44.3750472468028,-10.6926917486383));
#11315=CARTESIAN_POINT('Ctrl Pts',(-10.6475585573326,44.088789853598,-17.9116842421878));
#11316=CARTESIAN_POINT('Ctrl Pts',(-0.847974333326659,43.8025324603931,
-20.8201795178064));
#11317=CARTESIAN_POINT('Ctrl Pts',(9.1556773002682,43.5162750671882,-18.7182400026557));
#11318=CARTESIAN_POINT('Ctrl Pts',(16.9559894266756,43.2300176739834,-12.1117033560986));
#11319=CARTESIAN_POINT('Ctrl Pts',(20.6757949819138,42.9437602807785,-2.59045121350223));
#11320=CARTESIAN_POINT('Ctrl Pts',(19.419912291256,42.6575028875737,7.55420030338021));
#11321=CARTESIAN_POINT('Ctrl Pts',(13.490573058373,42.3712454943688,15.8809122590728));
#11322=CARTESIAN_POINT('Ctrl Pts',(4.314689455338,42.0849881011639,20.385837989341));
#11323=CARTESIAN_POINT('Ctrl Pts',(-5.89953630703814,41.7987307079591,19.9848544399403));
#11324=CARTESIAN_POINT('Ctrl Pts',(-14.6940220553136,41.5124733147542,14.7744594304369));
#11325=CARTESIAN_POINT('Ctrl Pts',(-19.9523500457124,41.2262159215494,6.00854918237544));
#11326=CARTESIAN_POINT('Ctrl Pts',(-20.4090888499495,40.9399585283445,-4.20333533500828));
#11327=CARTESIAN_POINT('Ctrl Pts',(-15.9543229894822,40.6537011351396,-13.4036753754685));
#11328=CARTESIAN_POINT('Ctrl Pts',(-7.66010440473382,40.3674437419347,-19.3783832177053));
#11329=CARTESIAN_POINT('Ctrl Pts',(2.47753986121963,40.0811863487299,-20.6896286061339));
#11330=CARTESIAN_POINT('Ctrl Pts',(12.0189571875545,39.794928955525,-17.0218566480673));
#11331=CARTESIAN_POINT('Ctrl Pts',(18.6679786443096,39.5086715623202,-9.25772698665052));
#11332=CARTESIAN_POINT('Ctrl Pts',(20.8244985069768,39.2224141691153,0.734300726164367));
#11333=CARTESIAN_POINT('Ctrl Pts',(17.9695442019917,38.9361567759104,10.5496169028295));
#11334=CARTESIAN_POINT('Ctrl Pts',(10.7901685168961,38.6498993827056,17.8261380843059));
#11335=CARTESIAN_POINT('Ctrl Pts',(1.01410841378892,38.3636419895007,20.8127489714332));
#11336=CARTESIAN_POINT('Ctrl Pts',(-9.00599973300401,38.0773845962958,18.7907132497791));
#11337=CARTESIAN_POINT('Ctrl Pts',(-16.8587887001431,37.791127203091,12.2466395056672));
#11338=CARTESIAN_POINT('Ctrl Pts',(-20.6544627249508,37.5048698098861,2.75537750176901));
#11339=CARTESIAN_POINT('Ctrl Pts',(-19.4795821706028,37.2186124166813,-7.39897385253873));
#11340=CARTESIAN_POINT('Ctrl Pts',(-13.6168853514979,36.9323550234764,-15.7727413264081));
#11341=CARTESIAN_POINT('Ctrl Pts',(-4.47724674976326,36.6460976302715,-20.3507542171178));
#11342=CARTESIAN_POINT('Ctrl Pts',(5.73985387433025,36.3598402370667,-20.0313008308643));
#11343=CARTESIAN_POINT('Ctrl Pts',(14.5756425257259,36.0735828438618,-14.8912585413968));
#11344=CARTESIAN_POINT('Ctrl Pts',(19.9037617570694,35.787325450657,-6.16759295559466));
#11345=CARTESIAN_POINT('Ctrl Pts',(20.4419847686052,35.501068057452,4.04032118522752));
#11346=CARTESIAN_POINT('Ctrl Pts',(16.0607865046022,35.2148106642473,13.2759207544063));
#11347=CARTESIAN_POINT('Ctrl Pts',(7.81451500172052,34.9285532710423,19.3166324523955));
#11348=CARTESIAN_POINT('Ctrl Pts',(-2.31234198496818,34.6422958778375,20.7087425545787));
#11349=CARTESIAN_POINT('Ctrl Pts',(-11.8827264538289,34.3560384846326,17.1172347626887));
#11350=CARTESIAN_POINT('Ctrl Pts',(-18.5935011789716,34.0697810914278,9.40641769394132));
#11351=CARTESIAN_POINT('Ctrl Pts',(-20.8296939039235,33.7835236982229,-0.568083127722187));
#11352=CARTESIAN_POINT('Ctrl Pts',(-18.0531693796425,33.497266305018,-10.4058674411486));
#11353=CARTESIAN_POINT('Ctrl Pts',(-10.9320844902998,33.2110089118132,-17.7394618341576));
#11354=CARTESIAN_POINT('Ctrl Pts',(-1.18019128631455,32.9247515186083,-20.8039821863577));
#11355=CARTESIAN_POINT('Ctrl Pts',(8.85577519756061,32.6384941254035,-18.8620107529455));
#11356=CARTESIAN_POINT('Ctrl Pts',(16.7604610802004,32.3522367321986,-12.3807535817872));
#11357=CARTESIAN_POINT('Ctrl Pts',(20.6319206747917,32.0659793389937,-2.92021204694998));
#11358=CARTESIAN_POINT('Ctrl Pts',(19.5378004204769,31.7797219457889,7.24344331128306));
#11359=CARTESIAN_POINT('Ctrl Pts',(13.7427535996569,31.493464552584,15.6632281332077));
#11360=CARTESIAN_POINT('Ctrl Pts',(4.63863664244135,31.2072071593791,20.3151013930682));
#11361=CARTESIAN_POINT('Ctrl Pts',(-2.17208338032362,31.0163688972426,20.1543888628875));
#11362=CARTESIAN_POINT('Ctrl Pts',(-5.35555774977836,30.9209497661743,19.2696134155071));
#11363=CARTESIAN_POINT('Ctrl Pts',(19.8820125762016,54.1584589920462,-2.16928248706935));
#11364=CARTESIAN_POINT('Ctrl Pts',(20.2404211221799,54.063039860978,1.11562082129834));
#11365=CARTESIAN_POINT('Ctrl Pts',(19.2977486522962,53.8722015988414,7.86230246358556));
#11366=CARTESIAN_POINT('Ctrl Pts',(13.2349976108252,53.5859442056364,16.0946711505289));
#11367=CARTESIAN_POINT('Ctrl Pts',(3.9889644528669,53.2996868124316,20.4519193860454));
#11368=CARTESIAN_POINT('Ctrl Pts',(-6.21787168317411,53.0134294192267,19.8882826956419));
#11369=CARTESIAN_POINT('Ctrl Pts',(-14.9279369325244,52.7271720260218,14.5380112251556));
#11370=CARTESIAN_POINT('Ctrl Pts',(-20.0457640910977,52.440914632817,5.68935905622425));
#11371=CARTESIAN_POINT('Ctrl Pts',(-20.3394153150988,52.1546572396121,-4.52857016187205));
#11372=CARTESIAN_POINT('Ctrl Pts',(-15.7383824254332,51.8683998464073,-13.6566275924849));
#11373=CARTESIAN_POINT('Ctrl Pts',(-7.34983669491554,51.5821424532025,-19.4982086016623));
#11374=CARTESIAN_POINT('Ctrl Pts',(2.80745445275558,51.2958850599976,-20.6474760598129));
#11375=CARTESIAN_POINT('Ctrl Pts',(12.2891305473854,51.0096276667927,-16.827877721953));
#11376=CARTESIAN_POINT('Ctrl Pts',(18.8133893982412,50.7233702735879,-8.9585995288705));
#11377=CARTESIAN_POINT('Ctrl Pts',(20.8101548524104,50.4371128803829,1.06658898017115));
#11378=CARTESIAN_POINT('Ctrl Pts',(17.7988971239211,50.1508554871781,10.8351007890454));
#11379=CARTESIAN_POINT('Ctrl Pts',(10.5042851446074,49.8645980939732,17.996114630456));
#11380=CARTESIAN_POINT('Ctrl Pts',(0.681787169515258,49.5783407007684,20.8263130802188));
#11381=CARTESIAN_POINT('Ctrl Pts',(-9.30478469820343,49.2920833075635,18.6446005612551));
#11382=CARTESIAN_POINT('Ctrl Pts',(-17.0521339982098,49.0058259143586,11.9760125093858));
#11383=CARTESIAN_POINT('Ctrl Pts',(-20.6958392380393,48.7195685211538,2.42536331560956));
#11384=CARTESIAN_POINT('Ctrl Pts',(-19.3590325390413,48.4333111279489,-7.70895637020288));
#11385=CARTESIAN_POINT('Ctrl Pts',(-13.3634201746253,48.147053734744,-15.9880940194038));
#11386=CARTESIAN_POINT('Ctrl Pts',(-4.15186314280704,47.8607963415392,-20.4196518471441));
#11387=CARTESIAN_POINT('Ctrl Pts',(6.05885143976983,47.5745389483344,-19.9371629970848));
#11388=CARTESIAN_POINT('Ctrl Pts',(14.8114863723561,47.2882815551294,-14.6567397658972));
#11389=CARTESIAN_POINT('Ctrl Pts',(19.9996954290519,47.0020241619246,-5.84913086517702));
#11390=CARTESIAN_POINT('Ctrl Pts',(20.3749214996318,46.7157667687198,4.36608783845583));
#11391=CARTESIAN_POINT('Ctrl Pts',(15.8468653746215,46.4295093755148,13.5305952170896));
#11392=CARTESIAN_POINT('Ctrl Pts',(7.50521650268567,46.14325198231,19.4389267805111));
#11393=CARTESIAN_POINT('Ctrl Pts',(-2.64258384093042,45.8569945891051,20.6692259113293));
#11394=CARTESIAN_POINT('Ctrl Pts',(-12.1544389467781,45.5707371959003,16.9254176615889));
#11395=CARTESIAN_POINT('Ctrl Pts',(-18.7412941164205,45.2844798026954,9.10846002197121));
#11396=CARTESIAN_POINT('Ctrl Pts',(-20.8180041173065,44.9982224094907,-0.900474153934311));
#11397=CARTESIAN_POINT('Ctrl Pts',(-17.8848028436735,44.7119650162857,-10.6927066906844));
#11398=CARTESIAN_POINT('Ctrl Pts',(-10.6475734363092,44.4257076230808,-17.9117092721068));
#11399=CARTESIAN_POINT('Ctrl Pts',(-0.847975518292214,44.139450229876,-20.8202086120783));
#11400=CARTESIAN_POINT('Ctrl Pts',(9.15569009447892,43.8531928366711,-18.7182661596617));
#11401=CARTESIAN_POINT('Ctrl Pts',(16.9560131210997,43.5669354434662,-12.1117202810819));
#11402=CARTESIAN_POINT('Ctrl Pts',(20.6758238744215,43.2806780502614,-2.59045483341776));
#11403=CARTESIAN_POINT('Ctrl Pts',(19.4199394287841,42.9944206570565,7.5542108596752));
#11404=CARTESIAN_POINT('Ctrl Pts',(13.4905919101989,42.7081632638516,15.8809344511763));
#11405=CARTESIAN_POINT('Ctrl Pts',(4.31469548471675,42.4219058706468,20.3858664766607));
#11406=CARTESIAN_POINT('Ctrl Pts',(-5.89954455109351,42.1356484774419,19.9848823669228));
#11407=CARTESIAN_POINT('Ctrl Pts',(-14.694042588848,41.8493910842371,14.7744800763749));
#11408=CARTESIAN_POINT('Ctrl Pts',(-19.9523779272728,41.5631336910322,6.00855757876622));
#11409=CARTESIAN_POINT('Ctrl Pts',(-20.4091173697604,41.2768762978274,-4.20334120877996));
#11410=CARTESIAN_POINT('Ctrl Pts',(-15.9543452841702,40.9906189046225,-13.4036941058631));
#11411=CARTESIAN_POINT('Ctrl Pts',(-7.66011510901999,40.7043615114177,-19.3784102972003));
#11412=CARTESIAN_POINT('Ctrl Pts',(2.47754332335211,40.4181041182128,-20.6896575179728));
#11413=CARTESIAN_POINT('Ctrl Pts',(12.0189739829333,40.1318467250079,-17.0218804345349));
#11414=CARTESIAN_POINT('Ctrl Pts',(18.6680047310803,39.845589331803,-9.2577399234662));
#11415=CARTESIAN_POINT('Ctrl Pts',(20.8245276072833,39.5593319385981,0.73430175228147));
#11416=CARTESIAN_POINT('Ctrl Pts',(17.969569312766,39.2730745453933,10.5496316449419));
#11417=CARTESIAN_POINT('Ctrl Pts',(10.7901835951545,38.9868171521884,17.8261629946817));
#11418=CARTESIAN_POINT('Ctrl Pts',(1.01410983091611,38.7005597589836,20.8127780553224));
#11419=CARTESIAN_POINT('Ctrl Pts',(-9.00601231806343,38.4143023657787,18.7907395080581));
#11420=CARTESIAN_POINT('Ctrl Pts',(-16.8588122587199,38.1280449725739,12.2466566192147));
#11421=CARTESIAN_POINT('Ctrl Pts',(-20.6544915876854,37.8417875793689,2.75538135214672));
#11422=CARTESIAN_POINT('Ctrl Pts',(-19.4796093914409,37.5555301861642,-7.3989841919051));
#11423=CARTESIAN_POINT('Ctrl Pts',(-13.6169043799792,37.2692727929592,-15.7727633673806));
#11424=CARTESIAN_POINT('Ctrl Pts',(-4.47725300601064,36.9830153997545,-20.3507826553556));
#11425=CARTESIAN_POINT('Ctrl Pts',(5.73986189466639,36.6967580065495,-20.0313288228622));
#11426=CARTESIAN_POINT('Ctrl Pts',(14.5756628949868,36.4105006133448,-14.8912793503301));
#11427=CARTESIAN_POINT('Ctrl Pts',(19.9037895684404,36.1242432201398,-6.1676015746741));
#11428=CARTESIAN_POINT('Ctrl Pts',(20.4420133389499,35.837985826935,4.04032683207782));
#11429=CARTESIAN_POINT('Ctrl Pts',(16.0608089389711,35.5517284337301,13.2759393045311));
#11430=CARTESIAN_POINT('Ctrl Pts',(7.81452593988971,35.2654710405252,19.3166594490738));
#11431=CARTESIAN_POINT('Ctrl Pts',(-2.31234525231798,34.9792136473204,20.7087714862085));
#11432=CARTESIAN_POINT('Ctrl Pts',(-11.8827429870062,34.6929562541155,17.1172586962191));
#11433=CARTESIAN_POINT('Ctrl Pts',(-18.5935273047322,34.4066988609107,9.40643081109179));
#11434=CARTESIAN_POINT('Ctrl Pts',(-20.8297227265512,34.1204414677059,-0.568083866900885));
#11435=CARTESIAN_POINT('Ctrl Pts',(-18.0531951747797,33.8341840745009,-10.4058820912585));
#11436=CARTESIAN_POINT('Ctrl Pts',(-10.9320986365899,33.547926681296,-17.7394864065698));
#11437=CARTESIAN_POINT('Ctrl Pts',(-1.18019518668132,33.2616692880912,-20.8040116898738));
#11438=CARTESIAN_POINT('Ctrl Pts',(8.85579205628578,32.9754118948863,-18.8620362506918));
#11439=CARTESIAN_POINT('Ctrl Pts',(16.7604755711365,32.6891545016814,-12.3807725959858));
#11440=CARTESIAN_POINT('Ctrl Pts',(20.6319672971871,32.4028971084766,-2.92021271451145));
#11441=CARTESIAN_POINT('Ctrl Pts',(19.5377922241504,32.1166397152717,7.24344662336021));
#11442=CARTESIAN_POINT('Ctrl Pts',(13.7428443297935,31.8303823220669,15.6632637381001));
#11443=CARTESIAN_POINT('Ctrl Pts',(4.63849048394874,31.544124928862,20.3151005192299));
#11444=CARTESIAN_POINT('Ctrl Pts',(-2.17183551592516,31.3532866667254,20.1544632156717));
#11445=CARTESIAN_POINT('Ctrl Pts',(-5.35555915959292,31.2578675356571,19.2696184881032));
#11446=CARTESIAN_POINT('Ctrl Pts',(19.7370425752206,54.4928914414776,-2.15346513039715));
#11447=CARTESIAN_POINT('Ctrl Pts',(20.0928364408266,54.3974723104092,1.1074739831949));
#11448=CARTESIAN_POINT('Ctrl Pts',(19.1570379737833,54.2066340482726,7.80498137506549));
#11449=CARTESIAN_POINT('Ctrl Pts',(13.1384936088726,53.9203766550677,15.9773122486268));
#11450=CARTESIAN_POINT('Ctrl Pts',(3.95987868745522,53.6341192618629,20.3027945201193));
#11451=CARTESIAN_POINT('Ctrl Pts',(-6.17253366192702,53.347861868658,19.7432650291554));
#11452=CARTESIAN_POINT('Ctrl Pts',(-14.819088828059,53.0616044754531,14.4320067381414));
#11453=CARTESIAN_POINT('Ctrl Pts',(-19.8995990109234,52.7753470822484,5.6478744796218));
#11454=CARTESIAN_POINT('Ctrl Pts',(-20.1911090476487,52.4890896890435,-4.49554966718778));
#11455=CARTESIAN_POINT('Ctrl Pts',(-15.623624914473,52.2028322958386,-13.557049395575));
#11456=CARTESIAN_POINT('Ctrl Pts',(-7.29624484760392,51.9165749026339,-19.3560360269206));
#11457=CARTESIAN_POINT('Ctrl Pts',(2.78698370255062,51.6303175094289,-20.4969235628326));
#11458=CARTESIAN_POINT('Ctrl Pts',(12.1995234956086,51.344060116224,-16.7051760716314));
#11459=CARTESIAN_POINT('Ctrl Pts',(18.6762102580138,51.0578027230192,-8.89327727947178));
#11460=CARTESIAN_POINT('Ctrl Pts',(20.6584161578376,50.7715453298143,1.05881187403609));
#11461=CARTESIAN_POINT('Ctrl Pts',(17.6691152248953,50.4852879366094,10.756095895529));
#11462=CARTESIAN_POINT('Ctrl Pts',(10.4276924173153,50.1990305434045,17.8648947067019));
#11463=CARTESIAN_POINT('Ctrl Pts',(0.676815870840622,49.9127731501997,20.6744565665317));
#11464=CARTESIAN_POINT('Ctrl Pts',(-9.23693821200926,49.6265157569948,18.5086521568043));
#11465=CARTESIAN_POINT('Ctrl Pts',(-16.9277971745916,49.3402583637899,11.8886885793628));
#11466=CARTESIAN_POINT('Ctrl Pts',(-20.5449340836883,49.0540009705852,2.40767860996875));
#11467=CARTESIAN_POINT('Ctrl Pts',(-19.2178748039157,48.7677435773803,-7.65274597751228));
#11468=CARTESIAN_POINT('Ctrl Pts',(-13.2659798649616,48.4814861841754,-15.8715157174486));
#11469=CARTESIAN_POINT('Ctrl Pts',(-4.12158954330727,48.1952287909706,-20.270760532409));
#11470=CARTESIAN_POINT('Ctrl Pts',(6.01467290218137,47.9089713977657,-19.7917897834251));
#11471=CARTESIAN_POINT('Ctrl Pts',(14.7034873870784,47.6227140045607,-14.5498691262878));
#11472=CARTESIAN_POINT('Ctrl Pts',(19.8538662558077,47.3364566113559,-5.80648151977572));
#11473=CARTESIAN_POINT('Ctrl Pts',(20.2263563393399,47.0501992181511,4.33425220465546));
#11474=CARTESIAN_POINT('Ctrl Pts',(15.7313168511807,46.7639418249461,13.4319359389517));
#11475=CARTESIAN_POINT('Ctrl Pts',(7.45049169342599,46.4776844317413,19.2971864909546));
#11476=CARTESIAN_POINT('Ctrl Pts',(-2.62331525666029,46.1914270385364,20.5185148099059));
#11477=CARTESIAN_POINT('Ctrl Pts',(-12.0658140080063,45.9051696453316,16.8020047989701));
#11478=CARTESIAN_POINT('Ctrl Pts',(-18.6046406640608,45.6189122521267,9.04204505084112));
#11479=CARTESIAN_POINT('Ctrl Pts',(-20.6662081892239,45.3326548589219,-0.893908283875842));
#11480=CARTESIAN_POINT('Ctrl Pts',(-17.7543945571283,45.046397465717,-10.6147400745437));
#11481=CARTESIAN_POINT('Ctrl Pts',(-10.5699359124387,44.7601400725122,-17.7811047954633));
#11482=CARTESIAN_POINT('Ctrl Pts',(-0.841792445694807,44.4738826793073,
-20.6683966097684));
#11483=CARTESIAN_POINT('Ctrl Pts',(9.08893074198307,44.1876252861025,-18.5817806172538));
#11484=CARTESIAN_POINT('Ctrl Pts',(16.8323771695554,43.9013678928976,-12.0234068284386));
#11485=CARTESIAN_POINT('Ctrl Pts',(20.5250646634903,43.6151104996927,-2.57156635143944));
#11486=CARTESIAN_POINT('Ctrl Pts',(19.2783375868261,43.3288531064878,7.49912880464658));
#11487=CARTESIAN_POINT('Ctrl Pts',(13.3922243189614,43.0425957132829,15.7651375106891));
#11488=CARTESIAN_POINT('Ctrl Pts',(4.28323458184605,42.7563383200781,20.237221510306));
#11489=CARTESIAN_POINT('Ctrl Pts',(-5.85652761078783,42.4700809268732,19.8391612041536));
#11490=CARTESIAN_POINT('Ctrl Pts',(-14.5868999531039,42.1838235336684,14.6667509250841));
#11491=CARTESIAN_POINT('Ctrl Pts',(-19.8068937728911,41.8975661404636,5.96474576237081));
#11492=CARTESIAN_POINT('Ctrl Pts',(-20.2603028678978,41.6113087472586,-4.17269225337391));
#11493=CARTESIAN_POINT('Ctrl Pts',(-15.8380130634775,41.3250513540537,-13.3059601360228));
#11494=CARTESIAN_POINT('Ctrl Pts',(-7.60426084577553,41.0387939608489,-19.2371112678));
#11495=CARTESIAN_POINT('Ctrl Pts',(2.4594781435196,40.752536567644,-20.5387974380653));
#11496=CARTESIAN_POINT('Ctrl Pts',(11.9313367963876,40.4662791744393,-16.8977642068835));
#11497=CARTESIAN_POINT('Ctrl Pts',(18.5318856733822,40.1800217812344,-9.1902364675292));
#11498=CARTESIAN_POINT('Ctrl Pts',(20.672684112719,39.8937643880294,0.72894753987226));
#11499=CARTESIAN_POINT('Ctrl Pts',(17.8385429456029,39.6075069948246,10.47270827047));
#11500=CARTESIAN_POINT('Ctrl Pts',(10.7115062193707,39.3212496016198,17.6961822846829));
#11501=CARTESIAN_POINT('Ctrl Pts',(1.00671537839806,39.0349922084149,20.661020233435));
#11502=CARTESIAN_POINT('Ctrl Pts',(-8.94034435150676,38.7487348152099,18.6537255211789));
#11503=CARTESIAN_POINT('Ctrl Pts',(-16.7358850540396,38.4624774220052,12.1573592688562));
#11504=CARTESIAN_POINT('Ctrl Pts',(-20.503887922608,38.1762200288002,2.7352902969617));
#11505=CARTESIAN_POINT('Ctrl Pts',(-19.3375724617946,37.8899626355954,-7.34503398294485));
#11506=CARTESIAN_POINT('Ctrl Pts',(-13.5176157725571,37.6037052423906,-15.6577551638894));
#11507=CARTESIAN_POINT('Ctrl Pts',(-4.44460680365669,37.3174478491858,-20.202393505132));
#11508=CARTESIAN_POINT('Ctrl Pts',(5.69800929160797,37.0311904559808,-19.8852689925168));
#11509=CARTESIAN_POINT('Ctrl Pts',(14.4693834329767,36.744933062776,-14.7826985490024));
#11510=CARTESIAN_POINT('Ctrl Pts',(19.7586596995734,36.4586756695711,-6.12263007787576));
#11511=CARTESIAN_POINT('Ctrl Pts',(20.2929589736166,36.1724182763662,4.01086650732002));
#11512=CARTESIAN_POINT('Ctrl Pts',(15.9437004315539,35.8861608831614,13.1791368678132));
#11513=CARTESIAN_POINT('Ctrl Pts',(7.75754577844217,35.5999034899567,19.1758106801203));
#11514=CARTESIAN_POINT('Ctrl Pts',(-2.29548462400844,35.3136460967517,20.5577720358006));
#11515=CARTESIAN_POINT('Ctrl Pts',(-11.7960991417017,35.0273887035468,16.9924470106648));
#11516=CARTESIAN_POINT('Ctrl Pts',(-18.4579512975305,34.7411313103419,9.33784316649758));
#11517=CARTESIAN_POINT('Ctrl Pts',(-20.6778413650539,34.4548739171371,-0.563941646405702));
#11518=CARTESIAN_POINT('Ctrl Pts',(-17.9215590166459,34.1686165239322,-10.3300068714647));
#11519=CARTESIAN_POINT('Ctrl Pts',(-10.8523865315013,33.8823591307274,-17.6101377153356));
#11520=CARTESIAN_POINT('Ctrl Pts',(-1.17158960344281,33.5961017375226,-20.6523177678754));
#11521=CARTESIAN_POINT('Ctrl Pts',(8.79121921658993,33.3098443443177,-18.7245024398238));
#11522=CARTESIAN_POINT('Ctrl Pts',(16.6382658227965,33.0235869511129,-12.2904972476146));
#11523=CARTESIAN_POINT('Ctrl Pts',(20.481527017805,32.7373295579079,-2.898919943361));
#11524=CARTESIAN_POINT('Ctrl Pts',(19.3953327497894,32.451072164703,7.19063085344361));
#11525=CARTESIAN_POINT('Ctrl Pts',(13.6426339982055,32.1648147714982,15.549053302099));
#11526=CARTESIAN_POINT('Ctrl Pts',(4.60467591482637,31.8785573782933,20.1669729486979));
#11527=CARTESIAN_POINT('Ctrl Pts',(-2.15601143751689,31.6877191161567,20.0075033310644));
#11528=CARTESIAN_POINT('Ctrl Pts',(-5.31650901747853,31.5922999850885,19.1291137680493));
#11529=CARTESIAN_POINT('Ctrl Pts',(19.4916112617573,54.7221509165299,-2.12668666176709));
#11530=CARTESIAN_POINT('Ctrl Pts',(19.8429547143851,54.6267317854616,1.0934633119458));
#11531=CARTESIAN_POINT('Ctrl Pts',(18.9188025464289,54.435893523325,7.70806260044675));
#11532=CARTESIAN_POINT('Ctrl Pts',(12.9750998048337,54.1496361301202,15.7785484496065));
#11533=CARTESIAN_POINT('Ctrl Pts',(3.91063405100273,53.8633787369153,20.0503401175446));
#11534=CARTESIAN_POINT('Ctrl Pts',(-6.09577171275476,53.5771213437104,19.4977183968944));
#11535=CARTESIAN_POINT('Ctrl Pts',(-14.6347965386317,53.2908639505056,14.2525369616721));
#11536=CARTESIAN_POINT('Ctrl Pts',(-19.6521252013387,53.0046065573007,5.57763254162236));
#11537=CARTESIAN_POINT('Ctrl Pts',(-19.9400098088463,52.7183491640959,-4.43964030615103));
#11538=CARTESIAN_POINT('Ctrl Pts',(-15.4293275720539,52.432091770891,-13.3884532914578));
#11539=CARTESIAN_POINT('Ctrl Pts',(-7.20550781106948,52.1458343776861,-19.1153213806834));
#11540=CARTESIAN_POINT('Ctrl Pts',(2.75232441408898,51.8595769844812,-20.2420215047524));
#11541=CARTESIAN_POINT('Ctrl Pts',(12.0478086851997,51.5733195912764,-16.4974282574968));
#11542=CARTESIAN_POINT('Ctrl Pts',(18.4439505479574,51.2870621980715,-8.78267942887381));
#11543=CARTESIAN_POINT('Ctrl Pts',(20.401505487785,51.0008048048667,1.04564439017211));
#11544=CARTESIAN_POINT('Ctrl Pts',(17.4493798771779,50.7145474116618,10.6223317120683));
#11545=CARTESIAN_POINT('Ctrl Pts',(10.298012318395,50.4282900184569,17.6427246297376));
#11546=CARTESIAN_POINT('Ctrl Pts',(0.668398903120931,50.1420326252521,20.4173464106668));
#11547=CARTESIAN_POINT('Ctrl Pts',(-9.12206648239754,49.8557752320472,18.2784762244733));
#11548=CARTESIAN_POINT('Ctrl Pts',(-16.7172809522183,49.5695178388423,11.7408393464271));
#11549=CARTESIAN_POINT('Ctrl Pts',(-20.2894346900898,49.2832604456375,2.37773641541062));
#11550=CARTESIAN_POINT('Ctrl Pts',(-18.9788788870531,48.9970030524326,-7.55757546283069));
#11551=CARTESIAN_POINT('Ctrl Pts',(-13.1010024648366,48.7107456592278,-15.6741355444392));
#11552=CARTESIAN_POINT('Ctrl Pts',(-4.070332935494,48.4244882660229,-20.0186707957866));
#11553=CARTESIAN_POINT('Ctrl Pts',(5.93987367075858,48.1382308728181,-19.5456565873916));
#11554=CARTESIAN_POINT('Ctrl Pts',(14.5206329619597,47.8519734796132,-14.368925117269));
#11555=CARTESIAN_POINT('Ctrl Pts',(19.606961068963,47.5657160864083,-5.73427138265408));
#11556=CARTESIAN_POINT('Ctrl Pts',(19.9748188187978,47.2794586932035,4.28035089713567));
#11557=CARTESIAN_POINT('Ctrl Pts',(15.5356802091074,46.9932012999986,13.2648946881484));
#11558=CARTESIAN_POINT('Ctrl Pts',(7.35783643827567,46.7069439067937,19.0572042439321));
#11559=CARTESIAN_POINT('Ctrl Pts',(-2.59069137699606,46.4206865135889,20.2633439697462));
#11560=CARTESIAN_POINT('Ctrl Pts',(-11.915762021975,46.134429120384,16.5930529464284));
#11561=CARTESIAN_POINT('Ctrl Pts',(-18.3732710043605,45.8481717271792,8.92959703724159));
#11562=CARTESIAN_POINT('Ctrl Pts',(-20.4092006155558,45.5619143339743,-0.882791527622558));
#11563=CARTESIAN_POINT('Ctrl Pts',(-17.5335986653375,45.2756569407694,-10.4827338271133));
#11564=CARTESIAN_POINT('Ctrl Pts',(-10.4384868552237,44.9893995475646,-17.559976731777));
#11565=CARTESIAN_POINT('Ctrl Pts',(-0.831323808583485,44.7031421543597,
-20.4113618206262));
#11566=CARTESIAN_POINT('Ctrl Pts',(8.97589965201017,44.4168847611548,-18.350695247981));
#11567=CARTESIAN_POINT('Ctrl Pts',(16.6230476023797,44.13062736795,-11.8738822234453));
#11568=CARTESIAN_POINT('Ctrl Pts',(20.2698123685242,43.8443699747451,-2.53958602769265));
#11569=CARTESIAN_POINT('Ctrl Pts',(19.0385897471557,43.5581125815403,7.40586869224184));
#11570=CARTESIAN_POINT('Ctrl Pts',(13.2256769268747,43.2718551883354,15.569080270625));
#11571=CARTESIAN_POINT('Ctrl Pts',(4.22996773592773,42.9855977951305,19.9855488691264));
#11572=CARTESIAN_POINT('Ctrl Pts',(-5.78369509417002,42.6993404019257,19.5924388911872));
#11573=CARTESIAN_POINT('Ctrl Pts',(-14.4054954240311,42.4130830087208,14.4843533592442));
#11574=CARTESIAN_POINT('Ctrl Pts',(-19.5605727417728,42.126825615516,5.89056743115988));
#11575=CARTESIAN_POINT('Ctrl Pts',(-20.0083431840418,41.8405682223111,-4.12080012580584));
#11576=CARTESIAN_POINT('Ctrl Pts',(-15.6410495338402,41.5543108291062,-13.140485536204));
#11577=CARTESIAN_POINT('Ctrl Pts',(-7.50969329803673,41.2680534359013,-18.9978761238368));
#11578=CARTESIAN_POINT('Ctrl Pts',(2.42889176287495,40.9817960426965,-20.2833743605813));
#11579=CARTESIAN_POINT('Ctrl Pts',(11.7829571859348,40.6955386494916,-16.6876214782579));
#11580=CARTESIAN_POINT('Ctrl Pts',(18.3014208039293,40.4092812562868,-9.07594552676596));
#11581=CARTESIAN_POINT('Ctrl Pts',(20.4155960036494,40.1230238630819,0.719882256253895));
#11582=CARTESIAN_POINT('Ctrl Pts',(17.6167005738301,39.8367664698771,10.3424683484829));
#11583=CARTESIAN_POINT('Ctrl Pts',(10.578296575951,39.5505090766722,17.4761103280605));
#11584=CARTESIAN_POINT('Ctrl Pts',(0.994195738873623,39.2642516834673,20.4040771778391));
#11585=CARTESIAN_POINT('Ctrl Pts',(-8.82916110063272,38.9779942902625,18.4217454360012));
#11586=CARTESIAN_POINT('Ctrl Pts',(-16.5277554750095,38.6917368970576,12.0061688144023));
#11587=CARTESIAN_POINT('Ctrl Pts',(-20.2488989842305,38.4054795038528,2.70127388156862));
#11588=CARTESIAN_POINT('Ctrl Pts',(-19.0970879698103,38.1192221106478,-7.25369021320675));
#11589=CARTESIAN_POINT('Ctrl Pts',(-13.3495089963898,37.832964717443,-15.4630333442186));
#11590=CARTESIAN_POINT('Ctrl Pts',(-4.38933311268913,37.5467073242381,-19.9511539894729));
#11591=CARTESIAN_POINT('Ctrl Pts',(5.62714812935582,37.2604499310333,-19.6379732771709));
#11592=CARTESIAN_POINT('Ctrl Pts',(14.2894403531082,36.9741925378284,-14.598859044082));
#11593=CARTESIAN_POINT('Ctrl Pts',(19.512938515618,36.6879351446235,-6.04648827697771));
#11594=CARTESIAN_POINT('Ctrl Pts',(20.0405931700484,36.4016777514187,3.96098686433946));
#11595=CARTESIAN_POINT('Ctrl Pts',(15.7454225689498,36.1154203582138,13.0152394597937));
#11596=CARTESIAN_POINT('Ctrl Pts',(7.66107194303644,35.829162965009,18.937337874762));
#11597=CARTESIAN_POINT('Ctrl Pts',(-2.26693765382205,35.5429055718041,20.3021129942798));
#11598=CARTESIAN_POINT('Ctrl Pts',(-11.6494014308144,35.2566481785992,16.781126781882));
#11599=CARTESIAN_POINT('Ctrl Pts',(-18.2284057518238,34.9703907853944,9.22171659580266));
#11600=CARTESIAN_POINT('Ctrl Pts',(-20.4206893856,34.6841333921895,-0.556928447910499));
#11601=CARTESIAN_POINT('Ctrl Pts',(-17.6986837170356,34.3978759989846,-10.2015415005054));
#11602=CARTESIAN_POINT('Ctrl Pts',(-10.7174259373256,34.1116186057798,-17.3911360221588));
#11603=CARTESIAN_POINT('Ctrl Pts',(-1.15701746684761,33.8253612125749,-20.3954825342843));
#11604=CARTESIAN_POINT('Ctrl Pts',(8.6818863213883,33.5391038193701,-18.4916429665119));
#11605=CARTESIAN_POINT('Ctrl Pts',(16.4313585810362,33.2528464261652,-12.1376494739461));
#11606=CARTESIAN_POINT('Ctrl Pts',(20.2267995627571,32.9665890329603,-2.8628717936124));
#11607=CARTESIAN_POINT('Ctrl Pts',(19.1541630647916,32.6803316397554,7.101213614408));
#11608=CARTESIAN_POINT('Ctrl Pts',(13.4729057438463,32.3940742465506,15.3556705141589));
#11609=CARTESIAN_POINT('Ctrl Pts',(4.54755400228875,32.1078168533457,19.9162012301402));
#11610=CARTESIAN_POINT('Ctrl Pts',(-2.12943310431676,31.9169785912092,19.7586443984892));
#11611=CARTESIAN_POINT('Ctrl Pts',(-5.25039790755787,31.8215594601409,18.8912420859273));
#11612=CARTESIAN_POINT('Ctrl Pts',(19.4891569929248,54.7244434698974,-2.1264188819145));
#11613=CARTESIAN_POINT('Ctrl Pts',(19.8404559422262,54.6290243388291,1.09332320776234));
#11614=CARTESIAN_POINT('Ctrl Pts',(18.9164202351586,54.4381860766925,7.70709343019511));
#11615=CARTESIAN_POINT('Ctrl Pts',(12.9734658962871,54.1519286834877,15.7765608474946));
#11616=CARTESIAN_POINT('Ctrl Pts',(3.91014161352722,53.8656712902828,20.0478156190887));
#11617=CARTESIAN_POINT('Ctrl Pts',(-6.09500410711914,53.5794138970779,19.4952629748948));
#11618=CARTESIAN_POINT('Ctrl Pts',(-14.6329536490035,53.2931565038731,14.250742296303));
#11619=CARTESIAN_POINT('Ctrl Pts',(-19.6496505079137,53.0068991106682,5.57693013492155));
#11620=CARTESIAN_POINT('Ctrl Pts',(-19.9374988617836,52.7206417174634,-4.43908122263271));
#11621=CARTESIAN_POINT('Ctrl Pts',(-15.4273846337018,52.4343843242585,-13.3867673608494));
#11622=CARTESIAN_POINT('Ctrl Pts',(-7.20460045708284,52.1481269310536,-19.1129142776718));
#11623=CARTESIAN_POINT('Ctrl Pts',(2.75197782746062,51.8618695378487,-20.2394725301833));
#11624=CARTESIAN_POINT('Ctrl Pts',(12.0462915644812,51.5756121446439,-16.4953508168554));
#11625=CARTESIAN_POINT('Ctrl Pts',(18.4416279927814,51.289354751439,-8.78157347033156));
#11626=CARTESIAN_POINT('Ctrl Pts',(20.3989364274587,51.0030973582342,1.0455127177103));
#11627=CARTESIAN_POINT('Ctrl Pts',(17.4471825633646,50.7168399650293,10.6209940943791));
#11628=CARTESIAN_POINT('Ctrl Pts',(10.2967155408141,50.4305825718244,17.6405029690713));
#11629=CARTESIAN_POINT('Ctrl Pts',(0.668314734963058,50.1443251786196,20.4147753555185));
#11630=CARTESIAN_POINT('Ctrl Pts',(-9.12091778583661,49.8580677854147,18.2761745066984));
#11631=CARTESIAN_POINT('Ctrl Pts',(-16.7151758279943,49.5718103922098,11.7393608807856));
#11632=CARTESIAN_POINT('Ctrl Pts',(-20.2868797422733,49.285552999005,2.37743699886982));
#11633=CARTESIAN_POINT('Ctrl Pts',(-18.976488971025,48.9992956058001,-7.55662377486285));
#11634=CARTESIAN_POINT('Ctrl Pts',(-13.099352720615,48.7130382125953,-15.6721617783377));
#11635=CARTESIAN_POINT('Ctrl Pts',(-4.06982037866806,48.4267808193904,-20.0161499439244));
#11636=CARTESIAN_POINT('Ctrl Pts',(5.93912569194617,48.1405234261856,-19.5431952998601));
#11637=CARTESIAN_POINT('Ctrl Pts',(14.5188044507151,47.8542660329807,-14.3671157098405));
#11638=CARTESIAN_POINT('Ctrl Pts',(19.6044920616628,47.5680086397758,-5.73354929431732));
#11639=CARTESIAN_POINT('Ctrl Pts',(19.9723034889967,47.281751246571,4.27981189379005));
#11640=CARTESIAN_POINT('Ctrl Pts',(15.5337238780006,46.9954938533661,13.2632243057925));
#11641=CARTESIAN_POINT('Ctrl Pts',(7.35690990244912,46.7092364601612,19.0548044647804));
#11642=CARTESIAN_POINT('Ctrl Pts',(-2.59036514408827,46.4229790669564,20.2607923074049));
#11643=CARTESIAN_POINT('Ctrl Pts',(-11.9142615292001,46.1367216737515,16.5909634656204));
#11644=CARTESIAN_POINT('Ctrl Pts',(-18.3709573495274,45.8504642805467,8.92847257740328));
#11645=CARTESIAN_POINT('Ctrl Pts',(-20.4066305862109,45.5642068873418,-0.882680362066682));
#11646=CARTESIAN_POINT('Ctrl Pts',(-17.5313907462748,45.2779494941369,-10.4814137884671));
#11647=CARTESIAN_POINT('Ctrl Pts',(-10.437172388379,44.9916921009321,-17.5577654910554));
#11648=CARTESIAN_POINT('Ctrl Pts',(-0.831219124102038,44.7054347077272,
-20.4087915191314));
#11649=CARTESIAN_POINT('Ctrl Pts',(8.97476936151339,44.4191773145224,-18.3483844360009));
#11650=CARTESIAN_POINT('Ctrl Pts',(16.6209543444934,44.1329199213175,-11.8723870043857));
#11651=CARTESIAN_POINT('Ctrl Pts',(20.2672598916495,43.8466625281126,-2.53926623022787));
#11652=CARTESIAN_POINT('Ctrl Pts',(19.0361923120353,43.5604051349078,7.40493610795193));
#11653=CARTESIAN_POINT('Ctrl Pts',(13.2240114830169,43.2741477417029,15.5671197336142));
#11654=CARTESIAN_POINT('Ctrl Pts',(4.22943507708361,42.987890348498,19.9830321881434));
#11655=CARTESIAN_POINT('Ctrl Pts',(-5.78296678215064,42.7016329552932,19.5899717125928));
#11656=CARTESIAN_POINT('Ctrl Pts',(-14.4036814114852,42.4153755620883,14.4825294165099));
#11657=CARTESIAN_POINT('Ctrl Pts',(-19.5581095759244,42.1291181688835,5.88982566123751));
#11658=CARTESIAN_POINT('Ctrl Pts',(-20.0058236326838,41.8428607756786,-4.12028121389707));
#11659=CARTESIAN_POINT('Ctrl Pts',(-15.6390799340972,41.5566033824737,-13.1388308200752));
#11660=CARTESIAN_POINT('Ctrl Pts',(-7.50874763962948,41.2703459892688,-18.9954838155809));
#11661=CARTESIAN_POINT('Ctrl Pts',(2.42858590458957,40.984088596064,-20.2808201759122));
#11662=CARTESIAN_POINT('Ctrl Pts',(11.7814734166139,40.6978312028591,-16.685520088904));
#11663=CARTESIAN_POINT('Ctrl Pts',(18.2991161968354,40.4115738096543,-9.07480263798868));
#11664=CARTESIAN_POINT('Ctrl Pts',(20.413025168965,40.1253164164494,0.71979160505406));
#11665=CARTESIAN_POINT('Ctrl Pts',(17.6144821901566,39.8390590232446,10.3411659727723));
#11666=CARTESIAN_POINT('Ctrl Pts',(10.5769645035621,39.5528016300397,17.4739096482189));
#11667=CARTESIAN_POINT('Ctrl Pts',(0.994070544738266,39.2665442368348,20.4015077936632));
#11668=CARTESIAN_POINT('Ctrl Pts',(-8.82804928819338,38.98028684363,18.4194256770235));
#11669=CARTESIAN_POINT('Ctrl Pts',(-16.5256742167881,38.6940294504251,12.0046569371488));
#11670=CARTESIAN_POINT('Ctrl Pts',(-20.2463491408741,38.4077720572203,2.70093372355491));
#11671=CARTESIAN_POINT('Ctrl Pts',(-19.0946831682996,38.1215146640153,-7.25277679199759));
#11672=CARTESIAN_POINT('Ctrl Pts',(-13.3478279589727,37.8352572708105,-15.4610861611707));
#11673=CARTESIAN_POINT('Ctrl Pts',(-4.38878038575677,37.5489998776056,-19.9486416396669));
#11674=CARTESIAN_POINT('Ctrl Pts',(5.62643953052426,37.2627424844008,-19.6355003646561));
#11675=CARTESIAN_POINT('Ctrl Pts',(14.2876409547905,36.9764850911959,-14.5970206822172));
#11676=CARTESIAN_POINT('Ctrl Pts',(19.5104813481329,36.690227697991,-6.04572687271288));
#11677=CARTESIAN_POINT('Ctrl Pts',(20.0380695575666,36.4039703047862,3.9604880769133));
#11678=CARTESIAN_POINT('Ctrl Pts',(15.7434398261144,36.1177129115813,13.0136005152982));
#11679=CARTESIAN_POINT('Ctrl Pts',(7.66010722209662,35.8314555183765,18.9349531897545));
#11680=CARTESIAN_POINT('Ctrl Pts',(-2.26665218927312,35.5451981251716,20.2995564500129));
#11681=CARTESIAN_POINT('Ctrl Pts',(-11.6479344801856,35.2589407319667,16.7790136177391));
#11682=CARTESIAN_POINT('Ctrl Pts',(-18.2261103378014,34.9726833387619,9.2205553510574));
#11683=CARTESIAN_POINT('Ctrl Pts',(-20.4181179122233,34.686425945557,-0.556858317191475));
#11684=CARTESIAN_POINT('Ctrl Pts',(-17.6964550042702,34.4001685523521,-10.2002568699848));
#11685=CARTESIAN_POINT('Ctrl Pts',(-10.7160763557452,34.1139111591473,-17.3889460447585));
#11686=CARTESIAN_POINT('Ctrl Pts',(-1.15687174811203,33.8276537659424,-20.3929142283091));
#11687=CARTESIAN_POINT('Ctrl Pts',(8.68079301217168,33.5413963727376,-18.4893144138117));
#11688=CARTESIAN_POINT('Ctrl Pts',(16.4292895459668,33.2551389795327,-12.1361210237995));
#11689=CARTESIAN_POINT('Ctrl Pts',(20.2242523341868,32.9688815863278,-2.86251131862187));
#11690=CARTESIAN_POINT('Ctrl Pts',(19.1517514114745,32.6826241931229,7.10031945815812));
#11691=CARTESIAN_POINT('Ctrl Pts',(13.4712084919399,32.3963667999181,15.3537367211865));
#11692=CARTESIAN_POINT('Ctrl Pts',(4.5469827934743,32.1101094067132,19.9136935582208));
#11693=CARTESIAN_POINT('Ctrl Pts',(-2.12916732578234,31.9192711445767,19.7561558540843));
#11694=CARTESIAN_POINT('Ctrl Pts',(-5.24973680839221,31.8238520135084,18.8888634120437));
#11695=CARTESIAN_POINT('Ctrl Pts',(19.4867027240924,54.7267360232649,-2.12615110206191));
#11696=CARTESIAN_POINT('Ctrl Pts',(19.8379571700673,54.6313168921966,1.09318310357887));
#11697=CARTESIAN_POINT('Ctrl Pts',(18.9140379238883,54.44047863006,7.70612425994348));
#11698=CARTESIAN_POINT('Ctrl Pts',(12.9718319877405,54.1542212368552,15.7745732453828));
#11699=CARTESIAN_POINT('Ctrl Pts',(3.90964917605172,53.8679638436503,20.0452911206329));
#11700=CARTESIAN_POINT('Ctrl Pts',(-6.09423650148351,53.5817064504454,19.4928075528951));
#11701=CARTESIAN_POINT('Ctrl Pts',(-14.6311107593753,53.2954490572406,14.248947630934));
#11702=CARTESIAN_POINT('Ctrl Pts',(-19.6471758144887,53.0091916640357,5.57622772822074));
#11703=CARTESIAN_POINT('Ctrl Pts',(-19.9349879147208,52.7229342708309,-4.4385221391144));
#11704=CARTESIAN_POINT('Ctrl Pts',(-15.4254416953498,52.436676877626,-13.3850814302411));
#11705=CARTESIAN_POINT('Ctrl Pts',(-7.2036931030962,52.1504194844211,-19.1105071746602));
#11706=CARTESIAN_POINT('Ctrl Pts',(2.75163124083226,51.8641620912162,-20.2369235556142));
#11707=CARTESIAN_POINT('Ctrl Pts',(12.0447744437628,51.5779046980115,-16.4932733762141));
#11708=CARTESIAN_POINT('Ctrl Pts',(18.4393054376054,51.2916473048065,-8.78046751178931));
#11709=CARTESIAN_POINT('Ctrl Pts',(20.3963673671325,51.0053899116017,1.04538104524849));
#11710=CARTESIAN_POINT('Ctrl Pts',(17.4449852495513,50.7191325183968,10.6196564766899));
#11711=CARTESIAN_POINT('Ctrl Pts',(10.2954187632331,50.4328751251919,17.638281308405));
#11712=CARTESIAN_POINT('Ctrl Pts',(0.668230566805185,50.1466177319871,20.4122043003701));
#11713=CARTESIAN_POINT('Ctrl Pts',(-9.11976908927569,49.8603603387822,18.2738727889235));
#11714=CARTESIAN_POINT('Ctrl Pts',(-16.7130707037703,49.5741029455773,11.7378824151441));
#11715=CARTESIAN_POINT('Ctrl Pts',(-20.2843247944569,49.2878455523725,2.37713758232903));
#11716=CARTESIAN_POINT('Ctrl Pts',(-18.9740990549969,49.0015881591676,-7.55567208689501));
#11717=CARTESIAN_POINT('Ctrl Pts',(-13.0977029763934,48.7153307659628,-15.6701880122362));
#11718=CARTESIAN_POINT('Ctrl Pts',(-4.06930782184213,48.429073372758,-20.0136290920622));
#11719=CARTESIAN_POINT('Ctrl Pts',(5.93837771313375,48.1428159795531,-19.5407340123286));
#11720=CARTESIAN_POINT('Ctrl Pts',(14.5169759394705,47.8565585863482,-14.3653063024121));
#11721=CARTESIAN_POINT('Ctrl Pts',(19.6020230543625,47.5703011931433,-5.73282720598057));
#11722=CARTESIAN_POINT('Ctrl Pts',(19.9697881591957,47.2840437999385,4.27927289044443));
#11723=CARTESIAN_POINT('Ctrl Pts',(15.5317675468937,46.9977864067336,13.2615539234367));
#11724=CARTESIAN_POINT('Ctrl Pts',(7.35598336662257,46.7115290135287,19.0524046856288));
#11725=CARTESIAN_POINT('Ctrl Pts',(-2.59003891118047,46.4252716203239,20.2582406450635));
#11726=CARTESIAN_POINT('Ctrl Pts',(-11.9127610364253,46.139014227119,16.5888739848123));
#11727=CARTESIAN_POINT('Ctrl Pts',(-18.3686436946943,45.8527568339142,8.92734811756499));
#11728=CARTESIAN_POINT('Ctrl Pts',(-20.404060556866,45.5664994407093,-0.882569196510804));
#11729=CARTESIAN_POINT('Ctrl Pts',(-17.5291828272122,45.2802420475044,-10.4800937498209));
#11730=CARTESIAN_POINT('Ctrl Pts',(-10.4358579215344,44.9939846542997,-17.5555542503337));
#11731=CARTESIAN_POINT('Ctrl Pts',(-0.83111443962059,44.7077272610947,-20.4062212176367));
#11732=CARTESIAN_POINT('Ctrl Pts',(8.9736390710166,44.4214698678898,-18.3460736240208));
#11733=CARTESIAN_POINT('Ctrl Pts',(16.6188610866072,44.135212474685,-11.870891785326));
#11734=CARTESIAN_POINT('Ctrl Pts',(20.2647074147747,43.8489550814801,-2.53894643276308));
#11735=CARTESIAN_POINT('Ctrl Pts',(19.0337948769148,43.5626976882753,7.40400352366201));
#11736=CARTESIAN_POINT('Ctrl Pts',(13.222346039159,43.2764402950704,15.5651591966033));
#11737=CARTESIAN_POINT('Ctrl Pts',(4.22890241823948,42.9901829018655,19.9805155071603));
#11738=CARTESIAN_POINT('Ctrl Pts',(-5.78223847013127,42.7039255086607,19.5875045339983));
#11739=CARTESIAN_POINT('Ctrl Pts',(-14.4018673989393,42.4176681154558,14.4807054737756));
#11740=CARTESIAN_POINT('Ctrl Pts',(-19.555646410076,42.131410722251,5.88908389131514));
#11741=CARTESIAN_POINT('Ctrl Pts',(-20.0033040813258,41.8451533290461,-4.11976230198829));
#11742=CARTESIAN_POINT('Ctrl Pts',(-15.6371103343542,41.5588959358412,-13.1371761039464));
#11743=CARTESIAN_POINT('Ctrl Pts',(-7.50780198122223,41.2726385426363,-18.993091507325));
#11744=CARTESIAN_POINT('Ctrl Pts',(2.42828004630419,40.9863811494315,-20.2782659912431));
#11745=CARTESIAN_POINT('Ctrl Pts',(11.7799896472929,40.7001237562266,-16.6834186995501));
#11746=CARTESIAN_POINT('Ctrl Pts',(18.2968115897414,40.4138663630218,-9.07365974921141));
#11747=CARTESIAN_POINT('Ctrl Pts',(20.4104543342806,40.1276089698169,0.719700953854232));
#11748=CARTESIAN_POINT('Ctrl Pts',(17.612263806483,39.8413515766121,10.3398635970617));
#11749=CARTESIAN_POINT('Ctrl Pts',(10.5756324311732,39.5550941834072,17.4717089683773));
#11750=CARTESIAN_POINT('Ctrl Pts',(0.993945350602907,39.2688367902023,20.3989384094874));
#11751=CARTESIAN_POINT('Ctrl Pts',(-8.82693747575403,38.9825793969975,18.4171059180458));
#11752=CARTESIAN_POINT('Ctrl Pts',(-16.5235929585668,38.6963220037926,12.0031450598952));
#11753=CARTESIAN_POINT('Ctrl Pts',(-20.2437992975177,38.4100646105878,2.70059356554118));
#11754=CARTESIAN_POINT('Ctrl Pts',(-19.092278366789,38.1238072173828,-7.25186337078843));
#11755=CARTESIAN_POINT('Ctrl Pts',(-13.3461469215555,37.837549824178,-15.4591389781227));
#11756=CARTESIAN_POINT('Ctrl Pts',(-4.3882276588244,37.5512924309731,-19.9461292898609));
#11757=CARTESIAN_POINT('Ctrl Pts',(5.6257309316927,37.2650350377683,-19.6330274521414));
#11758=CARTESIAN_POINT('Ctrl Pts',(14.2858415564729,36.9787776445634,-14.5951823203523));
#11759=CARTESIAN_POINT('Ctrl Pts',(19.5080241806478,36.6925202513585,-6.04496546844805));
#11760=CARTESIAN_POINT('Ctrl Pts',(20.0355459450848,36.4062628581537,3.95998928948713));
#11761=CARTESIAN_POINT('Ctrl Pts',(15.7414570832789,36.1200054649488,13.0119615708027));
#11762=CARTESIAN_POINT('Ctrl Pts',(7.6591425011568,35.833748071744,18.932568504747));
#11763=CARTESIAN_POINT('Ctrl Pts',(-2.2663667247242,35.5474906785391,20.296999905746));
#11764=CARTESIAN_POINT('Ctrl Pts',(-11.6464675295567,35.2612332853342,16.7769004535961));
#11765=CARTESIAN_POINT('Ctrl Pts',(-18.223814923779,34.9749758921294,9.21939410631215));
#11766=CARTESIAN_POINT('Ctrl Pts',(-20.4155464388465,34.6887184989245,-0.556788186472455));
#11767=CARTESIAN_POINT('Ctrl Pts',(-17.6942262915047,34.4024611057196,-10.1989722394641));
#11768=CARTESIAN_POINT('Ctrl Pts',(-10.7147267741649,34.1162037125148,-17.3867560673581));
#11769=CARTESIAN_POINT('Ctrl Pts',(-1.15672602937646,33.8299463193099,-20.3903459223338));
#11770=CARTESIAN_POINT('Ctrl Pts',(8.67969970295505,33.5436889261051,-18.4869858611114));
#11771=CARTESIAN_POINT('Ctrl Pts',(16.4272205108975,33.2574315329002,-12.134592573653));
#11772=CARTESIAN_POINT('Ctrl Pts',(20.2217051056165,32.9711741396953,-2.86215084363134));
#11773=CARTESIAN_POINT('Ctrl Pts',(19.1493397581574,32.6849167464904,7.09942530190823));
#11774=CARTESIAN_POINT('Ctrl Pts',(13.4695112400335,32.3986593532856,15.3518029282142));
#11775=CARTESIAN_POINT('Ctrl Pts',(4.54641158465985,32.1124019600807,19.9111858863013));
#11776=CARTESIAN_POINT('Ctrl Pts',(-2.12890154724792,31.9215636979442,19.7536673096795));
#11777=CARTESIAN_POINT('Ctrl Pts',(-5.24907570922655,31.8261445668759,18.8864847381601));
#11778=CARTESIAN_POINT('Ctrl Pts',(19.4842484552599,54.7290285766324,-2.12588332220932));
#11779=CARTESIAN_POINT('Ctrl Pts',(19.8354583979083,54.6336094455641,1.09304299939541));
#11780=CARTESIAN_POINT('Ctrl Pts',(18.911655612618,54.4427711834275,7.70515508969184));
#11781=CARTESIAN_POINT('Ctrl Pts',(12.9701980791939,54.1565137902227,15.7725856432709));
#11782=CARTESIAN_POINT('Ctrl Pts',(3.90915673857621,53.8702563970178,20.042766622177));
#11783=CARTESIAN_POINT('Ctrl Pts',(-6.09346889584789,53.5839990038129,19.4903521308955));
#11784=CARTESIAN_POINT('Ctrl Pts',(-14.6292678697472,53.2977416106081,14.2471529655649));
#11785=CARTESIAN_POINT('Ctrl Pts',(-19.6447011210637,53.0114842174032,5.57552532151993));
#11786=CARTESIAN_POINT('Ctrl Pts',(-19.932476967658,52.7252268241984,-4.43796305559608));
#11787=CARTESIAN_POINT('Ctrl Pts',(-15.4234987569977,52.4389694309935,-13.3833954996328));
#11788=CARTESIAN_POINT('Ctrl Pts',(-7.20278574910955,52.1527120377887,-19.1081000716486));
#11789=CARTESIAN_POINT('Ctrl Pts',(2.7512846542039,51.8664546445838,-20.2343745810451));
#11790=CARTESIAN_POINT('Ctrl Pts',(12.0432573230443,51.5801972513789,-16.4911959355728));
#11791=CARTESIAN_POINT('Ctrl Pts',(18.4369828824295,51.293939858174,-8.77936155324705));
#11792=CARTESIAN_POINT('Ctrl Pts',(20.3937983068062,51.0076824649692,1.04524937278667));
#11793=CARTESIAN_POINT('Ctrl Pts',(17.442787935738,50.7214250717643,10.6183188590008));
#11794=CARTESIAN_POINT('Ctrl Pts',(10.2941219856521,50.4351676785594,17.6360596477387));
#11795=CARTESIAN_POINT('Ctrl Pts',(0.668146398647312,50.1489102853546,20.4096332452217));
#11796=CARTESIAN_POINT('Ctrl Pts',(-9.11862039271476,49.8626528921497,18.2715710711487));
#11797=CARTESIAN_POINT('Ctrl Pts',(-16.7109655795463,49.5763954989448,11.7364039495027));
#11798=CARTESIAN_POINT('Ctrl Pts',(-20.2817698466404,49.29013810574,2.37683816578823));
#11799=CARTESIAN_POINT('Ctrl Pts',(-18.9717091389687,49.0038807125351,-7.55472039892717));
#11800=CARTESIAN_POINT('Ctrl Pts',(-13.0960532321718,48.7176233193303,-15.6682142461347));
#11801=CARTESIAN_POINT('Ctrl Pts',(-4.06879526501619,48.4313659261255,-20.0111082402));
#11802=CARTESIAN_POINT('Ctrl Pts',(5.93762973432133,48.1451085329206,-19.5382727247972));
#11803=CARTESIAN_POINT('Ctrl Pts',(14.5151474282259,47.8588511397157,-14.3634968949836));
#11804=CARTESIAN_POINT('Ctrl Pts',(19.5995540470623,47.5725937465108,-5.73210511764381));
#11805=CARTESIAN_POINT('Ctrl Pts',(19.9672728293946,47.286336353306,4.27873388709882));
#11806=CARTESIAN_POINT('Ctrl Pts',(15.5298112157868,47.0000789601011,13.2598835410808));
#11807=CARTESIAN_POINT('Ctrl Pts',(7.35505683079602,46.7138215668962,19.0500049064771));
#11808=CARTESIAN_POINT('Ctrl Pts',(-2.58971267827268,46.4275641736914,20.2556889827221));
#11809=CARTESIAN_POINT('Ctrl Pts',(-11.9112605436505,46.1413067804865,16.5867845040042));
#11810=CARTESIAN_POINT('Ctrl Pts',(-18.3663300398612,45.8550493872817,8.92622365772668));
#11811=CARTESIAN_POINT('Ctrl Pts',(-20.401490527521,45.5687919940768,-0.882458030954929));
#11812=CARTESIAN_POINT('Ctrl Pts',(-17.5269749081496,45.2825346008719,-10.4787737111747));
#11813=CARTESIAN_POINT('Ctrl Pts',(-10.4345434546898,44.9962772076671,-17.5533430096121));
#11814=CARTESIAN_POINT('Ctrl Pts',(-0.831009755139143,44.7100198144622,
-20.4036509161419));
#11815=CARTESIAN_POINT('Ctrl Pts',(8.97250878051982,44.4237624212574,-18.3437628120407));
#11816=CARTESIAN_POINT('Ctrl Pts',(16.616767828721,44.1375050280525,-11.8693965662664));
#11817=CARTESIAN_POINT('Ctrl Pts',(20.2621549379,43.8512476348476,-2.5386266352983));
#11818=CARTESIAN_POINT('Ctrl Pts',(19.0313974417944,43.5649902416428,7.40307093937211));
#11819=CARTESIAN_POINT('Ctrl Pts',(13.2206805953012,43.2787328484379,15.5631986595924));
#11820=CARTESIAN_POINT('Ctrl Pts',(4.22836975939536,42.992475455233,19.9779988261773));
#11821=CARTESIAN_POINT('Ctrl Pts',(-5.7815101581119,42.7062180620282,19.5850373554038));
#11822=CARTESIAN_POINT('Ctrl Pts',(-14.4000533863935,42.4199606688233,14.4788815310413));
#11823=CARTESIAN_POINT('Ctrl Pts',(-19.5531832442276,42.1337032756185,5.88834212139276));
#11824=CARTESIAN_POINT('Ctrl Pts',(-20.0007845299679,41.8474458824136,-4.11924339007953));
#11825=CARTESIAN_POINT('Ctrl Pts',(-15.6351407346112,41.5611884892087,-13.1355213878175));
#11826=CARTESIAN_POINT('Ctrl Pts',(-7.50685632281498,41.2749310960039,-18.990699199069));
#11827=CARTESIAN_POINT('Ctrl Pts',(2.42797418801882,40.988673702799,-20.275711806574));
#11828=CARTESIAN_POINT('Ctrl Pts',(11.778505877972,40.7024163095941,-16.6813173101961));
#11829=CARTESIAN_POINT('Ctrl Pts',(18.2945069826475,40.4161589163894,-9.07251686043413));
#11830=CARTESIAN_POINT('Ctrl Pts',(20.4078834995962,40.1299015231844,0.719610302654397));
#11831=CARTESIAN_POINT('Ctrl Pts',(17.6100454228095,39.8436441299796,10.3385612213511));
#11832=CARTESIAN_POINT('Ctrl Pts',(10.5743003587843,39.5573867367747,17.4695082885356));
#11833=CARTESIAN_POINT('Ctrl Pts',(0.993820156467551,39.2711293435698,20.3963690253115));
#11834=CARTESIAN_POINT('Ctrl Pts',(-8.82582566331469,38.984871950365,18.4147861590682));
#11835=CARTESIAN_POINT('Ctrl Pts',(-16.5215117003454,38.6986145571601,12.0016331826417));
#11836=CARTESIAN_POINT('Ctrl Pts',(-20.2412494541613,38.4123571639553,2.70025340752747));
#11837=CARTESIAN_POINT('Ctrl Pts',(-19.0898735652784,38.1260997707503,-7.25094994957927));
#11838=CARTESIAN_POINT('Ctrl Pts',(-13.3444658841383,37.8398423775456,-15.4571917950747));
#11839=CARTESIAN_POINT('Ctrl Pts',(-4.38767493189203,37.5535849843406,-19.9436169400549));
#11840=CARTESIAN_POINT('Ctrl Pts',(5.62502233286113,37.2673275911359,-19.6305545396266));
#11841=CARTESIAN_POINT('Ctrl Pts',(14.2840421581553,36.9810701979309,-14.5933439584875));
#11842=CARTESIAN_POINT('Ctrl Pts',(19.5055670131628,36.694812804726,-6.04420406418323));
#11843=CARTESIAN_POINT('Ctrl Pts',(20.033022332603,36.4085554115212,3.95949050206097));
#11844=CARTESIAN_POINT('Ctrl Pts',(15.7394743404435,36.1222980183163,13.0103226263072));
#11845=CARTESIAN_POINT('Ctrl Pts',(7.65817778021698,35.8360406251115,18.9301838197395));
#11846=CARTESIAN_POINT('Ctrl Pts',(-2.26608126017527,35.5497832319066,20.2944433614791));
#11847=CARTESIAN_POINT('Ctrl Pts',(-11.6450005789278,35.2635258387017,16.7747872894531));
#11848=CARTESIAN_POINT('Ctrl Pts',(-18.2215195097566,34.9772684454969,9.2182328615669));
#11849=CARTESIAN_POINT('Ctrl Pts',(-20.4129749654698,34.691011052292,-0.556718055753438));
#11850=CARTESIAN_POINT('Ctrl Pts',(-17.6919975787392,34.4047536590871,-10.1976876089435));
#11851=CARTESIAN_POINT('Ctrl Pts',(-10.7133771925845,34.1184962658823,-17.3845660899578));
#11852=CARTESIAN_POINT('Ctrl Pts',(-1.15658031064088,33.8322388726774,-20.3877776163586));
#11853=CARTESIAN_POINT('Ctrl Pts',(8.67860639373843,33.5459814794727,-18.4846573084111));
#11854=CARTESIAN_POINT('Ctrl Pts',(16.4251514758282,33.2597240862677,-12.1330641235064));
#11855=CARTESIAN_POINT('Ctrl Pts',(20.2191578770462,32.9734666930628,-2.86179036864081));
#11856=CARTESIAN_POINT('Ctrl Pts',(19.1469281048403,32.6872092998579,7.09853114565834));
#11857=CARTESIAN_POINT('Ctrl Pts',(13.4678139881271,32.4009519066531,15.3498691352418));
#11858=CARTESIAN_POINT('Ctrl Pts',(4.5458403758454,32.1146945134482,19.9086782143819));
#11859=CARTESIAN_POINT('Ctrl Pts',(-2.12863576871351,31.9238562513117,19.7511787652746));
#11860=CARTESIAN_POINT('Ctrl Pts',(-5.24841461006088,31.8284371202434,18.8841060642764));
#11861=CARTESIAN_POINT('Ctrl Pts',(-19.999413228866,41.05729606626,7.51558171283352E-7));
#11862=CARTESIAN_POINT('Ctrl Pts',(-19.99863797569,41.0813073518029,0.831608725659304));
#11863=CARTESIAN_POINT('Ctrl Pts',(-19.9462616522875,41.1053176823194,1.66313988398238));
#11864=CARTESIAN_POINT('Ctrl Pts',(-19.7392429938347,41.1534501600375,3.3171584537686));
#11865=CARTESIAN_POINT('Ctrl Pts',(-19.5841191045172,41.1775723001571,4.13958575209933));
#11866=CARTESIAN_POINT('Ctrl Pts',(-19.3085239985948,41.2098706121036,5.22337560481843));
#11867=CARTESIAN_POINT('Ctrl Pts',(-19.2329273658748,41.2180472673817,5.49625516279032));
#11868=CARTESIAN_POINT('Ctrl Pts',(-19.038978135412,41.2375298351671,6.14228594610767));
#11869=CARTESIAN_POINT('Ctrl Pts',(-18.9153350198455,41.2488362496549,6.51384226245489));
#11870=CARTESIAN_POINT('Ctrl Pts',(-18.4095213911444,41.2913051697833,7.89431078580416));
#11871=CARTESIAN_POINT('Ctrl Pts',(-17.9546424870676,41.3224699327942,8.8766678052532));
#11872=CARTESIAN_POINT('Ctrl Pts',(-16.8922190694725,41.3848780592283,10.758806211454));
#11873=CARTESIAN_POINT('Ctrl Pts',(-16.28429703474,41.4161214246445,11.6583741610496));
#11874=CARTESIAN_POINT('Ctrl Pts',(-15.138935221,41.4690700776972,13.0904040892742));
#11875=CARTESIAN_POINT('Ctrl Pts',(-14.6366067709489,41.490776305081,13.6511179661484));
#11876=CARTESIAN_POINT('Ctrl Pts',(-13.8289149531186,41.5237070154432,14.4557757493051));
#11877=CARTESIAN_POINT('Ctrl Pts',(-13.5455192043718,41.534933550447,14.7219832511257));
#11878=CARTESIAN_POINT('Ctrl Pts',(-12.4440843774415,41.5774168054683,15.6965736771178));
#11879=CARTESIAN_POINT('Ctrl Pts',(-11.574223820678,41.6086757518233,16.346511794594));
#11880=CARTESIAN_POINT('Ctrl Pts',(-9.73892984694382,41.6712723014714,17.5002575415591));
#11881=CARTESIAN_POINT('Ctrl Pts',(-8.77326484714239,41.7026099066129,18.0036962291588));
#11882=CARTESIAN_POINT('Ctrl Pts',(-7.08473820671655,41.7555443639441,18.7175745286628));
#11883=CARTESIAN_POINT('Ctrl Pts',(-6.37967032504176,41.7771421767294,18.9704499548281));
#11884=CARTESIAN_POINT('Ctrl Pts',(-5.29273813389548,41.8098845869163,19.29231077271));
#11885=CARTESIAN_POINT('Ctrl Pts',(-4.91953844002393,41.8210311960164,19.3910773203282));
#11886=CARTESIAN_POINT('Ctrl Pts',(-3.48676572025991,41.8635297038323,19.7252951389005));
#11887=CARTESIAN_POINT('Ctrl Pts',(-2.40920871871295,41.8948838339627,19.884003676709));
#11888=CARTESIAN_POINT('Ctrl Pts',(-0.239458176505327,41.9576708496549,
20.026365675061));
#11889=CARTESIAN_POINT('Ctrl Pts',(0.852763706300651,41.9891037370514,20.0095825703758));
#11890=CARTESIAN_POINT('Ctrl Pts',(2.676990489699,42.0420229145116,19.8335532115812));
#11891=CARTESIAN_POINT('Ctrl Pts',(3.4136462436393,42.0635101805276,19.7210544691231));
#11892=CARTESIAN_POINT('Ctrl Pts',(4.51640891058974,42.0960621581106,19.4886220002109));
#11893=CARTESIAN_POINT('Ctrl Pts',(4.88899925205704,42.1071288412772,19.3987447139667));
#11894=CARTESIAN_POINT('Ctrl Pts',(6.30902492784453,42.1496436922661,19.0117925031467));
#11895=CARTESIAN_POINT('Ctrl Pts',(7.33562586276927,42.1810940964296,18.6379549664253));
#11896=CARTESIAN_POINT('Ctrl Pts',(9.3179937728831,42.244073747855,17.7283572783668));
#11897=CARTESIAN_POINT('Ctrl Pts',(10.2735772543302,42.2756029969372,17.192197956999));
#11898=CARTESIAN_POINT('Ctrl Pts',(11.7935205901966,42.3285058042511,16.1692272216252));
#11899=CARTESIAN_POINT('Ctrl Pts',(12.3847747683889,42.3498803539024,15.7221197207002));
#11900=CARTESIAN_POINT('Ctrl Pts',(13.2392174872526,42.3822397290241,14.9975156825697));
#11901=CARTESIAN_POINT('Ctrl Pts',(13.5222233045967,42.3932264862279,14.7431670423398));
#11902=CARTESIAN_POINT('Ctrl Pts',(14.5882154994606,42.4357587903462,13.7274677420373));
#11903=CARTESIAN_POINT('Ctrl Pts',(15.3158915750427,42.467306578783,12.9079518936178));
#11904=CARTESIAN_POINT('Ctrl Pts',(16.6310490877789,42.5304810787726,11.1595236994607));
#11905=CARTESIAN_POINT('Ctrl Pts',(17.2181778116619,42.5621077921398,10.230346434775));
#11906=CARTESIAN_POINT('Ctrl Pts',(18.0674899048063,42.614993131908,8.60765342286355));
#11907=CARTESIAN_POINT('Ctrl Pts',(18.3731067429762,42.6362527635966,7.93670504193918));
#11908=CARTESIAN_POINT('Ctrl Pts',(18.7776712980522,42.6684168528452,6.89923455487115));
#11909=CARTESIAN_POINT('Ctrl Pts',(18.9048035788758,42.6793233950563,6.54353212954128));
#11910=CARTESIAN_POINT('Ctrl Pts',(19.2720966405952,42.7136354449609,5.41384284721372));
#11911=CARTESIAN_POINT('Ctrl Pts',(19.474840448797,42.7370424723533,4.62760480884473));
#11912=CARTESIAN_POINT('Ctrl Pts',(19.78462244274,42.7839757019757,3.0320728443811));
#11913=CARTESIAN_POINT('Ctrl Pts',(19.891170573851,42.8075019073488,2.22268336970358));
#11914=CARTESIAN_POINT('Ctrl Pts',(19.981726597362,42.8446090464572,0.940673545989562));
#11915=CARTESIAN_POINT('Ctrl Pts',(19.9984937863736,42.8581908762112,0.470298574000647));
#11916=CARTESIAN_POINT('Ctrl Pts',(19.9988122073197,42.8717719390928,1.39816966494504E-6));
#11917=CARTESIAN_POINT('Ctrl Pts',(19.6064758543972,43.7718149917731,1.67979429704894E-6));
#11918=CARTESIAN_POINT('Ctrl Pts',(19.6063394099543,43.7662039300159,0.192452633869296));
#11919=CARTESIAN_POINT('Ctrl Pts',(19.6034047742513,43.7605812545057,0.38508519104062));
#11920=CARTESIAN_POINT('Ctrl Pts',(19.5976587956057,43.7549474477989,0.577813874020003));
#11921=CARTESIAN_POINT('Ctrl Pts',(19.5879571290105,43.7454351753558,0.903222223212585));
#11922=CARTESIAN_POINT('Ctrl Pts',(19.5702407224268,43.7358911883883,1.2289054178915));
#11923=CARTESIAN_POINT('Ctrl Pts',(19.5444485684102,43.7263173346718,1.55444000475024));
#11924=CARTESIAN_POINT('Ctrl Pts',(19.5070592978697,43.7124387184658,2.02634710993146));
#11925=CARTESIAN_POINT('Ctrl Pts',(19.4526986319996,43.6984975319254,2.49794469961411));
#11926=CARTESIAN_POINT('Ctrl Pts',(19.3811868349247,43.6844995439226,2.96792200272918));
#11927=CARTESIAN_POINT('Ctrl Pts',(19.3736503716137,43.6830243282613,3.01745182643352));
#11928=CARTESIAN_POINT('Ctrl Pts',(19.3659234302609,43.6815484824225,3.06696359331452));
#11929=CARTESIAN_POINT('Ctrl Pts',(19.3580058098689,43.6800720139136,3.11645572612751));
#11930=CARTESIAN_POINT('Ctrl Pts',(19.2831053238854,43.6661046596609,3.58465003407793));
#11931=CARTESIAN_POINT('Ctrl Pts',(19.1911396400206,43.6520815286343,4.05109252190301));
#11932=CARTESIAN_POINT('Ctrl Pts',(19.0819403371621,43.6380080735747,4.5144481904275));
#11933=CARTESIAN_POINT('Ctrl Pts',(19.0687620473349,43.6363096738158,4.57036645302694));
#11934=CARTESIAN_POINT('Ctrl Pts',(19.0553327834577,43.634610546111,4.62623968076864));
#11935=CARTESIAN_POINT('Ctrl Pts',(19.0416522632091,43.6329107046177,4.68206546271157));
#11936=CARTESIAN_POINT('Ctrl Pts',(18.9784517111785,43.6250578657789,4.93996649075926));
#11937=CARTESIAN_POINT('Ctrl Pts',(18.9098886145874,43.6171896558997,5.19685624568988));
#11938=CARTESIAN_POINT('Ctrl Pts',(18.8359351528157,43.6093071628092,5.45249804963451));
#11939=CARTESIAN_POINT('Ctrl Pts',(18.7015633920042,43.5949848518479,5.91699340265997));
#11940=CARTESIAN_POINT('Ctrl Pts',(18.5493928016406,43.5806156695068,6.3773724104913));
#11941=CARTESIAN_POINT('Ctrl Pts',(18.379893906362,43.5662107155816,6.83236630902528));
#11942=CARTESIAN_POINT('Ctrl Pts',(18.3641195446456,43.5648701230465,6.87471017399519));
#11943=CARTESIAN_POINT('Ctrl Pts',(18.3481950739941,43.563529223571,6.91700748575335));
#11944=CARTESIAN_POINT('Ctrl Pts',(18.3321208541167,43.5621880269907,6.95925727461766));
#11945=CARTESIAN_POINT('Ctrl Pts',(18.3131488538409,43.5606050461627,7.0091236452473));
#11946=CARTESIAN_POINT('Ctrl Pts',(18.2939686185472,43.5590213682311,7.05892373794292));
#11947=CARTESIAN_POINT('Ctrl Pts',(18.2745803844881,43.5574373955357,7.10865570841194));
#11948=CARTESIAN_POINT('Ctrl Pts',(18.1988930086333,43.5512539166084,7.30279831724453));
#11949=CARTESIAN_POINT('Ctrl Pts',(18.1200357115288,43.5450659722793,7.4959029018646));
#11950=CARTESIAN_POINT('Ctrl Pts',(18.0380506688684,43.5388712026671,7.6878689862213));
#11951=CARTESIAN_POINT('Ctrl Pts',(17.8414350493892,43.5240149749295,8.14823991938216));
#11952=CARTESIAN_POINT('Ctrl Pts',(17.6266050342565,43.5092673615084,8.60215612411276));
#11953=CARTESIAN_POINT('Ctrl Pts',(17.3941566525077,43.4945666893117,9.04820331756611));
#11954=CARTESIAN_POINT('Ctrl Pts',(17.3369541197561,43.4909490444975,9.15796974829074));
#11955=CARTESIAN_POINT('Ctrl Pts',(17.2786848585413,43.4873342055444,9.26725942930258));
#11956=CARTESIAN_POINT('Ctrl Pts',(17.2193581906374,43.4837211889298,9.37605087991536));
#11957=CARTESIAN_POINT('Ctrl Pts',(16.9673123968636,43.4683715043319,9.83824483912983));
#11958=CARTESIAN_POINT('Ctrl Pts',(16.6961765939406,43.4530556306446,10.2914509078969));
#11959=CARTESIAN_POINT('Ctrl Pts',(16.4066595703503,43.4377020652274,10.7340333877742));
#11960=CARTESIAN_POINT('Ctrl Pts',(16.3775434489127,43.4361579892707,10.7785429819612));
#11961=CARTESIAN_POINT('Ctrl Pts',(16.3482414592716,43.4346135334195,10.8229450804483));
#11962=CARTESIAN_POINT('Ctrl Pts',(16.3187543615435,43.4330686122166,10.8672379948179));
#11963=CARTESIAN_POINT('Ctrl Pts',(16.0231357514531,43.4175802293686,11.3112901665003));
#11964=CARTESIAN_POINT('Ctrl Pts',(15.7089090655547,43.402046140029,11.7443716962432));
#11965=CARTESIAN_POINT('Ctrl Pts',(15.3768152308384,43.386392578964,12.1647913081942));
#11966=CARTESIAN_POINT('Ctrl Pts',(15.2951262196502,43.3825420891587,12.2682068455942));
#11967=CARTESIAN_POINT('Ctrl Pts',(15.2123563290687,43.378684383183,12.3708559413347));
#11968=CARTESIAN_POINT('Ctrl Pts',(15.1285170155293,43.3748183990117,12.4727128338959));
#11969=CARTESIAN_POINT('Ctrl Pts',(14.8033985971852,43.3598265937827,12.8677011801606));
#11970=CARTESIAN_POINT('Ctrl Pts',(14.4621942031375,43.3447099920818,13.250782407611));
#11971=CARTESIAN_POINT('Ctrl Pts',(14.1055608274976,43.3294047040752,13.6204642842308));
#11972=CARTESIAN_POINT('Ctrl Pts',(14.0828780382868,43.3284312488537,13.6439769912717));
#11973=CARTESIAN_POINT('Ctrl Pts',(14.0601328459107,43.327457033043,13.6674354750808));
#11974=CARTESIAN_POINT('Ctrl Pts',(14.0373254242202,43.3264820413862,13.6908393440552));
#11975=CARTESIAN_POINT('Ctrl Pts',(13.8949930312739,43.3203974914751,13.836893936307));
#11976=CARTESIAN_POINT('Ctrl Pts',(13.7502364052472,43.3142826302557,13.9808223105065));
#11977=CARTESIAN_POINT('Ctrl Pts',(13.6031324199181,43.3081337589408,14.1225637563849));
#11978=CARTESIAN_POINT('Ctrl Pts',(13.5511132378412,43.3059593837478,14.17268662739));
#11979=CARTESIAN_POINT('Ctrl Pts',(13.4988004908584,43.3037807587131,14.2225360549639));
#11980=CARTESIAN_POINT('Ctrl Pts',(13.4461974715091,43.301597729083,14.2721094437954));
#11981=CARTESIAN_POINT('Ctrl Pts',(13.4281804303707,43.3008500203936,14.2890888072806));
#11982=CARTESIAN_POINT('Ctrl Pts',(13.4101286529551,43.3001026898794,14.3060350644318));
#11983=CARTESIAN_POINT('Ctrl Pts',(13.3920422787098,43.2993557321578,14.3229481023457));
#11984=CARTESIAN_POINT('Ctrl Pts',(13.1649701304881,43.2899777721439,14.5352891608682));
#11985=CARTESIAN_POINT('Ctrl Pts',(12.9324609833496,43.2806327186608,14.7424174804646));
#11986=CARTESIAN_POINT('Ctrl Pts',(12.6947632582979,43.2713563477096,14.9440665019689));
#11987=CARTESIAN_POINT('Ctrl Pts',(12.4113753749298,43.2602968765741,15.1844764149159));
#11988=CARTESIAN_POINT('Ctrl Pts',(12.1206109829962,43.2493353054087,15.4170990823715));
#11989=CARTESIAN_POINT('Ctrl Pts',(11.8229939785123,43.238382213006,15.6416154083217));
#11990=CARTESIAN_POINT('Ctrl Pts',(11.3989282251411,43.2227754724249,15.961522145752));
#11991=CARTESIAN_POINT('Ctrl Pts',(10.960910522937,43.2072481873027,16.2649146613966));
#11992=CARTESIAN_POINT('Ctrl Pts',(10.5103370332776,43.1917290435638,16.5506986603596));
#11993=CARTESIAN_POINT('Ctrl Pts',(10.3795988238966,43.1872260155116,16.6336216222107));
#11994=CARTESIAN_POINT('Ctrl Pts',(10.2478039338351,43.1827236220428,16.7150618337217));
#11995=CARTESIAN_POINT('Ctrl Pts',(10.1149875329579,43.1782200164416,16.7949919975488));
#11996=CARTESIAN_POINT('Ctrl Pts',(10.1115631137893,43.1781038995069,16.7970528453308));
#11997=CARTESIAN_POINT('Ctrl Pts',(10.1081380152766,43.1779877818127,16.7991126893762));
#11998=CARTESIAN_POINT('Ctrl Pts',(10.1047122380106,43.1778716633287,16.8011715292217));
#11999=CARTESIAN_POINT('Ctrl Pts',(9.65446956000502,43.1626104559776,17.0717605061629));
#12000=CARTESIAN_POINT('Ctrl Pts',(9.19250165675431,43.1473357150165,17.3250054348218));
#12001=CARTESIAN_POINT('Ctrl Pts',(8.72015478590991,43.131978378804,17.5598448499409));
#12002=CARTESIAN_POINT('Ctrl Pts',(8.62268241028443,43.1288092754684,17.6083057525002));
#12003=CARTESIAN_POINT('Ctrl Pts',(8.52476827199294,43.125636656747,17.6559827281318));
#12004=CARTESIAN_POINT('Ctrl Pts',(8.42642453589943,43.1224599205095,17.702866218309));
#12005=CARTESIAN_POINT('Ctrl Pts',(7.97208873487124,43.1077837951105,17.919462098339));
#12006=CARTESIAN_POINT('Ctrl Pts',(7.50857922801338,43.0930199725091,18.1191257314986));
#12007=CARTESIAN_POINT('Ctrl Pts',(7.0370751523844,43.07810842764,18.3009137068577));
#12008=CARTESIAN_POINT('Ctrl Pts',(6.93935651785068,43.0750180284712,18.3385890391505));
#12009=CARTESIAN_POINT('Ctrl Pts',(6.84129467892289,43.0719213000139,18.3754964261149));
#12010=CARTESIAN_POINT('Ctrl Pts',(6.74290041987517,43.0688177367339,18.4116272437841));
#12011=CARTESIAN_POINT('Ctrl Pts',(6.63789458361666,43.0655056303087,18.4501858625569));
#12012=CARTESIAN_POINT('Ctrl Pts',(6.53250990709974,43.0621857095886,18.487860161148));
#12013=CARTESIAN_POINT('Ctrl Pts',(6.42675929080641,43.0588573294956,18.5246397087638));
#12014=CARTESIAN_POINT('Ctrl Pts',(6.25909770750026,43.0535803722938,18.5829515881901));
#12015=CARTESIAN_POINT('Ctrl Pts',(6.09053964596414,43.0482793093732,18.6390104561895));
#12016=CARTESIAN_POINT('Ctrl Pts',(5.92113301707524,43.0429606225737,18.6927670205835));
#12017=CARTESIAN_POINT('Ctrl Pts',(5.5605120297472,43.0316385739767,18.807200236416));
#12018=CARTESIAN_POINT('Ctrl Pts',(5.19604433283065,43.0202365905734,18.9112012357905));
#12019=CARTESIAN_POINT('Ctrl Pts',(4.82830190493471,43.008819585655,19.0045797894988));
#12020=CARTESIAN_POINT('Ctrl Pts',(4.57375767438646,43.0009169545968,19.0692146270926));
#12021=CARTESIAN_POINT('Ctrl Pts',(4.31764586846223,42.9929984070002,19.1287694128935));
#12022=CARTESIAN_POINT('Ctrl Pts',(4.06016150149582,42.9851044893745,19.1831570890333));
#12023=CARTESIAN_POINT('Ctrl Pts',(3.88086070231122,42.9796075120021,19.2210302768798));
#12024=CARTESIAN_POINT('Ctrl Pts',(3.70089409779101,42.9741225261232,19.2563978499545));
#12025=CARTESIAN_POINT('Ctrl Pts',(3.52033190744639,42.9686453873124,19.2892495574967));
#12026=CARTESIAN_POINT('Ctrl Pts',(3.21366914828234,42.9593431380605,19.3450441580105));
#12027=CARTESIAN_POINT('Ctrl Pts',(2.90528550350946,42.9500810856914,19.3935625179296));
#12028=CARTESIAN_POINT('Ctrl Pts',(2.59552474670509,42.9408937274078,19.4346920579566));
#12029=CARTESIAN_POINT('Ctrl Pts',(2.5104799604978,42.9383713390682,19.4459841692443));
#12030=CARTESIAN_POINT('Ctrl Pts',(2.42533148191616,42.9358545731119,19.4567193177525));
#12031=CARTESIAN_POINT('Ctrl Pts',(2.34008667872117,42.9333441267254,19.4668951548366));
#12032=CARTESIAN_POINT('Ctrl Pts',(1.79439966631487,42.9172737278611,19.532034869271));
#12033=CARTESIAN_POINT('Ctrl Pts',(1.24470971468818,42.9013048292,19.5744353747942));
#12034=CARTESIAN_POINT('Ctrl Pts',(0.692991085046236,42.8853294987143,19.5937853327824));
#12035=CARTESIAN_POINT('Ctrl Pts',(0.549321230548719,42.8811694553822,19.598824143327));
#12036=CARTESIAN_POINT('Ctrl Pts',(0.405514236761384,42.877008942592,19.6022999186214));
#12037=CARTESIAN_POINT('Ctrl Pts',(0.261605865782417,42.8728459950935,19.6042072611384));
#12038=CARTESIAN_POINT('Ctrl Pts',(-0.287568535395662,42.8569596072197,
19.6114859460232));
#12039=CARTESIAN_POINT('Ctrl Pts',(-0.838224671449795,42.8410385091105,
19.595924049526));
#12040=CARTESIAN_POINT('Ctrl Pts',(-1.38841174370539,42.8249756539135,19.55721348254));
#12041=CARTESIAN_POINT('Ctrl Pts',(-1.55934940974149,42.8199850841315,19.5451864933481));
#12042=CARTESIAN_POINT('Ctrl Pts',(-1.73024120094667,42.8149808467043,19.5309249378906));
#12043=CARTESIAN_POINT('Ctrl Pts',(-1.90102698544761,42.8099598073134,19.5144194783242));
#12044=CARTESIAN_POINT('Ctrl Pts',(-2.28186844966007,42.7987632080234,19.4776133506529));
#12045=CARTESIAN_POINT('Ctrl Pts',(-2.66217289778945,42.7874728892538,19.4296613182657));
#12046=CARTESIAN_POINT('Ctrl Pts',(-3.04124205085888,42.7760728627864,19.3704477491205));
#12047=CARTESIAN_POINT('Ctrl Pts',(-3.20990141112257,42.7710006453417,19.3441018367452));
#12048=CARTESIAN_POINT('Ctrl Pts',(-3.37831592927423,42.7659067400699,19.315526640633));
#12049=CARTESIAN_POINT('Ctrl Pts',(-3.54642269087016,42.7607899138691,19.2847124575472));
#12050=CARTESIAN_POINT('Ctrl Pts',(-3.56251791480592,42.7603000081523,19.2817621825406));
#12051=CARTESIAN_POINT('Ctrl Pts',(-3.57861031692012,42.7598098924188,19.2787913831749));
#12052=CARTESIAN_POINT('Ctrl Pts',(-3.59469984159028,42.7593195656502,19.2758000511064));
#12053=CARTESIAN_POINT('Ctrl Pts',(-3.73585595728225,42.7550178461463,19.2495565899604));
#12054=CARTESIAN_POINT('Ctrl Pts',(-3.8767910045502,42.7506998079205,19.2217327366454));
#12055=CARTESIAN_POINT('Ctrl Pts',(-4.01747114228882,42.7463647652996,19.1923395550364));
#12056=CARTESIAN_POINT('Ctrl Pts',(-4.19262508856177,42.7409674161463,19.1557435448598));
#12057=CARTESIAN_POINT('Ctrl Pts',(-4.36738198723095,42.7355522511886,19.1167055559947));
#12058=CARTESIAN_POINT('Ctrl Pts',(-4.54167443887333,42.7301329719588,19.0752304701368));
#12059=CARTESIAN_POINT('Ctrl Pts',(-4.54689412036698,42.7299706762814,19.0739883811303));
#12060=CARTESIAN_POINT('Ctrl Pts',(-4.55211338535017,42.7298083768938,19.0727441063728));
#12061=CARTESIAN_POINT('Ctrl Pts',(-4.55733223198297,42.7296460744087,19.0714976457212));
#12062=CARTESIAN_POINT('Ctrl Pts',(-4.63924567258681,42.7270986236197,19.0519335757777));
#12063=CARTESIAN_POINT('Ctrl Pts',(-4.72105606289133,42.72455037544,19.0318310175979));
#12064=CARTESIAN_POINT('Ctrl Pts',(-4.80275644730274,42.7220027644765,19.0111904499845));
#12065=CARTESIAN_POINT('Ctrl Pts',(-4.84620927573606,42.7206478026497,19.00021264309));
#12066=CARTESIAN_POINT('Ctrl Pts',(-4.88963098832004,42.7192930209111,18.9890826487932));
#12067=CARTESIAN_POINT('Ctrl Pts',(-4.93302054474453,42.7179386348069,18.9778005368796));
#12068=CARTESIAN_POINT('Ctrl Pts',(-4.95471532295672,42.7172614417549,18.9721594809229));
#12069=CARTESIAN_POINT('Ctrl Pts',(-4.97640206220627,42.7165843476064,18.966480395533));
#12070=CARTESIAN_POINT('Ctrl Pts',(-4.99808063267981,42.7159073793025,18.960763289285));
#12071=CARTESIAN_POINT('Ctrl Pts',(-5.00891991791678,42.7155688951506,18.957904736161));
#12072=CARTESIAN_POINT('Ctrl Pts',(-5.02100537636737,42.7151914559683,18.9547049481356));
#12073=CARTESIAN_POINT('Ctrl Pts',(-5.03015484665409,42.7149056890864,18.9522752989868));
#12074=CARTESIAN_POINT('Ctrl Pts',(-5.03930431694029,42.7146199222046,18.9498456498381));
#12075=CARTESIAN_POINT('Ctrl Pts',(-5.04845174649179,42.714334189993,18.9474093853541));
#12076=CARTESIAN_POINT('Ctrl Pts',(-5.05759712062265,42.7140485109492,18.944966491249));
#12077=CARTESIAN_POINT('Ctrl Pts',(-5.22292575461316,42.7088840501632,18.9008042361471));
#12078=CARTESIAN_POINT('Ctrl Pts',(-5.38758350201424,42.703734286844,18.8544782588982));
#12079=CARTESIAN_POINT('Ctrl Pts',(-5.55151737274892,42.698610916527,18.8060070498341));
#12080=CARTESIAN_POINT('Ctrl Pts',(-5.67776657207028,42.6946652926151,18.7686782702045));
#12081=CARTESIAN_POINT('Ctrl Pts',(-5.8035865129554,42.6907353139215,18.7300771547054));
#12082=CARTESIAN_POINT('Ctrl Pts',(-5.92895515927689,42.6868196601425,18.6902190444786));
#12083=CARTESIAN_POINT('Ctrl Pts',(-6.40098491367135,42.6720766989172,18.5401479179804));
#12084=CARTESIAN_POINT('Ctrl Pts',(-6.86663456818887,42.6575380708866,18.3722504101787));
#12085=CARTESIAN_POINT('Ctrl Pts',(-7.32469733561484,42.6431235330068,18.1873527901082));
#12086=CARTESIAN_POINT('Ctrl Pts',(-7.78622760618487,42.6285998780824,18.0010555079727));
#12087=CARTESIAN_POINT('Ctrl Pts',(-8.24005595400679,42.6142021968564,17.7975000432277));
#12088=CARTESIAN_POINT('Ctrl Pts',(-8.68499220801952,42.5998483609386,17.5775008599695));
#12089=CARTESIAN_POINT('Ctrl Pts',(-8.81250092426781,42.5957348746255,17.5144540455552));
#12090=CARTESIAN_POINT('Ctrl Pts',(-8.93927962346794,42.591624990584,17.450056555753));
#12091=CARTESIAN_POINT('Ctrl Pts',(-9.06530090845637,42.5875167707377,17.3843270561891));
#12092=CARTESIAN_POINT('Ctrl Pts',(-9.11302294871673,42.5859610602646,17.3594364527901));
#12093=CARTESIAN_POINT('Ctrl Pts',(-9.16063637973051,42.5844055878626,17.3343548403654));
#12094=CARTESIAN_POINT('Ctrl Pts',(-9.20813972423412,42.5828502485562,17.309083222794));
#12095=CARTESIAN_POINT('Ctrl Pts',(-9.22387191029727,42.5823351503538,17.3007137533618));
#12096=CARTESIAN_POINT('Ctrl Pts',(-9.23959202198179,42.5818200667442,17.2923234440575));
#12097=CARTESIAN_POINT('Ctrl Pts',(-9.25530000564155,42.5813049939407,17.2839123312545));
#12098=CARTESIAN_POINT('Ctrl Pts',(-9.27370265342541,42.5807015617249,17.2740583137219));
#12099=CARTESIAN_POINT('Ctrl Pts',(-9.29208870166951,42.5800978629113,17.2641760772216));
#12100=CARTESIAN_POINT('Ctrl Pts',(-9.31045805929673,42.5794939018593,17.2542656708871));
#12101=CARTESIAN_POINT('Ctrl Pts',(-9.8545432851106,42.5616050735186,16.9607276072349));
#12102=CARTESIAN_POINT('Ctrl Pts',(-10.3839934026224,42.5434851355953,16.6424721671788));
#12103=CARTESIAN_POINT('Ctrl Pts',(-10.8963937365455,42.5252534214538,16.3007990955064));
#12104=CARTESIAN_POINT('Ctrl Pts',(-11.009292656021,42.5212363654715,16.2255170981073));
#12105=CARTESIAN_POINT('Ctrl Pts',(-11.1213635347437,42.517213937571,16.1490984672688));
#12106=CARTESIAN_POINT('Ctrl Pts',(-11.2325800253115,42.5131875193116,16.0715575242849));
#12107=CARTESIAN_POINT('Ctrl Pts',(-11.5259950380805,42.5025648898887,15.8669864515997));
#12108=CARTESIAN_POINT('Ctrl Pts',(-11.8134673117183,42.4919137489466,15.6546015469399));
#12109=CARTESIAN_POINT('Ctrl Pts',(-12.0945245215271,42.4812576738874,15.4346617664104));
#12110=CARTESIAN_POINT('Ctrl Pts',(-12.1028808661139,42.4809408492978,15.4281225547114));
#12111=CARTESIAN_POINT('Ctrl Pts',(-12.1112315406635,42.480624019499,15.4215766655426));
#12112=CARTESIAN_POINT('Ctrl Pts',(-12.1195765326741,42.4803071853038,15.415024105562));
#12113=CARTESIAN_POINT('Ctrl Pts',(-12.1669872014991,42.4785071451023,15.3777968379027));
#12114=CARTESIAN_POINT('Ctrl Pts',(-12.2142144512026,42.4767069618182,15.3403542518537));
#12115=CARTESIAN_POINT('Ctrl Pts',(-12.2612559899459,42.4749067843851,15.3026975698638));
#12116=CARTESIAN_POINT('Ctrl Pts',(-12.5956837583427,42.4621089606373,15.0349886373008));
#12117=CARTESIAN_POINT('Ctrl Pts',(-12.9207421850914,42.4493062726961,14.7564512155296));
#12118=CARTESIAN_POINT('Ctrl Pts',(-13.2358644705847,42.4365519000041,14.4679037270657));
#12119=CARTESIAN_POINT('Ctrl Pts',(-13.4371080026049,42.4284066969278,14.2836314035672));
#12120=CARTESIAN_POINT('Ctrl Pts',(-13.6343009225339,42.4202812123788,14.0952756183063));
#12121=CARTESIAN_POINT('Ctrl Pts',(-13.8273112629586,42.4121882135283,13.9030368849518));
#12122=CARTESIAN_POINT('Ctrl Pts',(-13.8850029156247,42.4097691800315,13.8455758690847));
#12123=CARTESIAN_POINT('Ctrl Pts',(-13.9423209591651,42.407353038595,13.787767858044));
#12124=CARTESIAN_POINT('Ctrl Pts',(-13.999263218573,42.4049385484583,13.7296193016115));
#12125=CARTESIAN_POINT('Ctrl Pts',(-14.2807062509444,42.3930046801365,13.4422140208846));
#12126=CARTESIAN_POINT('Ctrl Pts',(-14.5529295884553,42.3811425788913,13.1464803361851));
#12127=CARTESIAN_POINT('Ctrl Pts',(-14.8154943509098,42.3693867760711,12.8430933283444));
#12128=CARTESIAN_POINT('Ctrl Pts',(-15.1497723946277,42.354420157046,12.4568434198558));
#12129=CARTESIAN_POINT('Ctrl Pts',(-15.4685684607436,42.3395798091541,12.0580551499466));
#12130=CARTESIAN_POINT('Ctrl Pts',(-15.7710831684747,42.3247981733746,11.648175639375));
#12131=CARTESIAN_POINT('Ctrl Pts',(-15.9886351243241,42.3141680331127,11.3534128165813));
#12132=CARTESIAN_POINT('Ctrl Pts',(-16.1977677568001,42.3035682961218,11.0529133444855));
#12133=CARTESIAN_POINT('Ctrl Pts',(-16.3981973674177,42.2929736792865,10.747205271623));
#12134=CARTESIAN_POINT('Ctrl Pts',(-16.6763982443692,42.2782681091591,10.3228754847246));
#12135=CARTESIAN_POINT('Ctrl Pts',(-16.9378305684945,42.2635724323634,9.88851246224927));
#12136=CARTESIAN_POINT('Ctrl Pts',(-17.1817688961751,42.2488194562354,9.44549738408729));
#12137=CARTESIAN_POINT('Ctrl Pts',(-17.4238956082142,42.2341760435474,9.00577237129803));
#12138=CARTESIAN_POINT('Ctrl Pts',(-17.6487873769023,42.2194761852597,8.55752345203172));
#12139=CARTESIAN_POINT('Ctrl Pts',(-17.8557703293675,42.2046543278816,8.10206389011067));
#12140=CARTESIAN_POINT('Ctrl Pts',(-17.9147628094608,42.200429931061,7.97225276885707));
#12141=CARTESIAN_POINT('Ctrl Pts',(-17.9723007444429,42.1961956246538,7.84185567702633));
#12142=CARTESIAN_POINT('Ctrl Pts',(-18.0283690401869,42.1919498915749,7.71090243819021));
#12143=CARTESIAN_POINT('Ctrl Pts',(-18.156390687435,42.1822555405101,7.41189478821944));
#12144=CARTESIAN_POINT('Ctrl Pts',(-18.2767500489253,42.1725016390174,7.10998838004131));
#12145=CARTESIAN_POINT('Ctrl Pts',(-18.3894514062766,42.162671468154,6.80560916733924));
#12146=CARTESIAN_POINT('Ctrl Pts',(-18.4005321520797,42.16170497026,6.77568274264531));
#12147=CARTESIAN_POINT('Ctrl Pts',(-18.4115372033755,42.1607393357012,6.74573178944223));
#12148=CARTESIAN_POINT('Ctrl Pts',(-18.4224665592943,42.1597745518071,6.71575671058745));
#12149=CARTESIAN_POINT('Ctrl Pts',(-18.4304880409451,42.1590664591838,6.69375682817874));
#12150=CARTESIAN_POINT('Ctrl Pts',(-18.4384687988854,42.1583587833905,6.67174393813513));
#12151=CARTESIAN_POINT('Ctrl Pts',(-18.4464088252163,42.1576515245474,6.64971820411317));
#12152=CARTESIAN_POINT('Ctrl Pts',(-18.5650808185451,42.1470808018307,6.32052058536674));
#12153=CARTESIAN_POINT('Ctrl Pts',(-18.6746525470221,42.1366035704273,5.98845755833962));
#12154=CARTESIAN_POINT('Ctrl Pts',(-18.7751025357212,42.1262221292978,5.65405276538633));
#12155=CARTESIAN_POINT('Ctrl Pts',(-18.8129424853954,42.122311395061,5.52808101864917));
#12156=CARTESIAN_POINT('Ctrl Pts',(-18.8494881724537,42.1184142125337,5.40177646727127));
#12157=CARTESIAN_POINT('Ctrl Pts',(-18.884745815877,42.1145240054642,5.27516796429966));
#12158=CARTESIAN_POINT('Ctrl Pts',(-19.022145408767,42.0993638071153,4.78177262996507));
#12159=CARTESIAN_POINT('Ctrl Pts',(-19.1399229555348,42.0843644666303,4.28375713536859));
#12160=CARTESIAN_POINT('Ctrl Pts',(-19.2380935471719,42.0694609582677,3.78272815866953));
#12161=CARTESIAN_POINT('Ctrl Pts',(-19.3362641388089,42.0545574499051,3.28169918197102));
#12162=CARTESIAN_POINT('Ctrl Pts',(-19.4148281092431,42.0397497711811,2.77765655992816));
#12163=CARTESIAN_POINT('Ctrl Pts',(-19.4737987318943,42.024972838337,2.27215202076383));
#12164=CARTESIAN_POINT('Ctrl Pts',(-19.5081439116244,42.0163665799736,1.9777402701086));
#12165=CARTESIAN_POINT('Ctrl Pts',(-19.5358428297675,42.0077708248272,1.68283268464082));
#12166=CARTESIAN_POINT('Ctrl Pts',(-19.5568974946672,41.9991725075681,1.38772527583019));
#12167=CARTESIAN_POINT('Ctrl Pts',(-19.572285078459,41.9928885164467,1.17204908234564));
#12168=CARTESIAN_POINT('Ctrl Pts',(-19.5841237204575,41.9866031706622,0.956266162451846));
#12169=CARTESIAN_POINT('Ctrl Pts',(-19.5924135298864,41.9803115771959,0.740492260506546));
#12170=CARTESIAN_POINT('Ctrl Pts',(-19.6018991546743,41.9731124135176,0.493592703835686));
#12171=CARTESIAN_POINT('Ctrl Pts',(-19.606738394449,41.9659049811082,0.2467040905144));
#12172=CARTESIAN_POINT('Ctrl Pts',(-19.6069310270618,41.9586817745951,-4.584921846485E-6));
#12173=CARTESIAN_POINT('Ctrl Pts',(19.8820073423,53.8215357970212,-2.1692819160099));
#12174=CARTESIAN_POINT('Ctrl Pts',(20.2403878257146,53.7261166659529,1.11536419199381));
#12175=CARTESIAN_POINT('Ctrl Pts',(19.2977258811537,53.5352784038163,7.86244684236098));
#12176=CARTESIAN_POINT('Ctrl Pts',(13.2349771447406,53.2490210106115,16.0945758556514));
#12177=CARTESIAN_POINT('Ctrl Pts',(3.98895985899235,52.9627636174066,20.451926939077));
#12178=CARTESIAN_POINT('Ctrl Pts',(-6.21786348565137,52.6765062242018,19.8882367939509));
#12179=CARTESIAN_POINT('Ctrl Pts',(-14.9279158250762,52.3902488309969,14.5379999992207));
#12180=CARTESIAN_POINT('Ctrl Pts',(-20.0457362024481,52.103991437792,5.68934654200077));
#12181=CARTESIAN_POINT('Ctrl Pts',(-20.3393868300244,51.8177340445872,-4.52856154211733));
#12182=CARTESIAN_POINT('Ctrl Pts',(-15.7383604633962,51.5314766513823,-13.6566096588144));
#12183=CARTESIAN_POINT('Ctrl Pts',(-7.34982640836497,51.2452192581774,-19.4981807766587));
#12184=CARTESIAN_POINT('Ctrl Pts',(2.80745052166632,50.9589618649726,-20.6474474964739));
#12185=CARTESIAN_POINT('Ctrl Pts',(12.2891133781565,50.6727044717677,-16.8278540605737));
#12186=CARTESIAN_POINT('Ctrl Pts',(18.8133631058897,50.3864470785628,-8.95858708298391));
#12187=CARTESIAN_POINT('Ctrl Pts',(20.8101257727028,50.100189685358,1.06658752640015));
#12188=CARTESIAN_POINT('Ctrl Pts',(17.7988722507342,49.8139322921531,10.8350856293343));
#12189=CARTESIAN_POINT('Ctrl Pts',(10.5042704658708,49.5276748989483,17.9960894914269));
#12190=CARTESIAN_POINT('Ctrl Pts',(0.681786216640287,49.2414175057434,20.8262839722883));
#12191=CARTESIAN_POINT('Ctrl Pts',(-9.30477169536855,48.9551601125385,18.6445745090915));
#12192=CARTESIAN_POINT('Ctrl Pts',(-17.052110169103,48.6689027193336,11.9759957725928));
#12193=CARTESIAN_POINT('Ctrl Pts',(-20.6958103170673,48.3826453261288,2.42535992692584));
#12194=CARTESIAN_POINT('Ctrl Pts',(-19.3590054861851,48.0963879329239,-7.70894559778266));
#12195=CARTESIAN_POINT('Ctrl Pts',(-13.3634015001968,47.8101305397191,-15.988071677037));
#12196=CARTESIAN_POINT('Ctrl Pts',(-4.15185734087708,47.5238731465142,-20.4196233122145));
#12197=CARTESIAN_POINT('Ctrl Pts',(6.05884297295903,47.2376157533093,-19.9371351362871));
#12198=CARTESIAN_POINT('Ctrl Pts',(14.8114656743619,46.9513583601045,-14.6567192841698));
#12199=CARTESIAN_POINT('Ctrl Pts',(19.9996674809072,46.6651009668996,-5.8491226914253));
#12200=CARTESIAN_POINT('Ctrl Pts',(20.3748930271351,46.3788435736948,4.36608173715542));
#12201=CARTESIAN_POINT('Ctrl Pts',(15.8468432297598,46.0925861804899,13.5305763090523));
#12202=CARTESIAN_POINT('Ctrl Pts',(7.50520601468197,45.806328787285,19.4388996159992));
#12203=CARTESIAN_POINT('Ctrl Pts',(-2.64258014810837,45.5200713940802,20.6691970275641));
#12204=CARTESIAN_POINT('Ctrl Pts',(-12.1544219618184,45.2338140008752,16.9253940095272));
#12205=CARTESIAN_POINT('Ctrl Pts',(-18.7412679268017,44.9475566076705,9.1084472935495));
#12206=CARTESIAN_POINT('Ctrl Pts',(-20.8179750256337,44.6612992144656,-0.900472895586128));
#12207=CARTESIAN_POINT('Ctrl Pts',(-17.8847778509397,44.3750418212607,-10.692691748391));
#12208=CARTESIAN_POINT('Ctrl Pts',(-10.6475585570864,44.0887844280559,-17.9116842417734));
#12209=CARTESIAN_POINT('Ctrl Pts',(-0.847974333307044,43.802527034851,-20.8201795173248));
#12210=CARTESIAN_POINT('Ctrl Pts',(9.15567730005641,43.516269641646,-18.7182400022227));
#12211=CARTESIAN_POINT('Ctrl Pts',(16.9559894262833,43.2300122484413,-12.1117033558185));
#12212=CARTESIAN_POINT('Ctrl Pts',(20.6757949814355,42.9437548552364,-2.5904512134423));
#12213=CARTESIAN_POINT('Ctrl Pts',(19.4199122908068,42.6574974620316,7.55420030320546));
#12214=CARTESIAN_POINT('Ctrl Pts',(13.490573058061,42.3712400688267,15.8809122587054));
#12215=CARTESIAN_POINT('Ctrl Pts',(4.3146894552382,42.0849826756218,20.3858379888694));
#12216=CARTESIAN_POINT('Ctrl Pts',(-5.89953630690167,41.798725282417,19.9848544394781));
#12217=CARTESIAN_POINT('Ctrl Pts',(-14.6940220549737,41.5124678892121,14.7744594300951));
#12218=CARTESIAN_POINT('Ctrl Pts',(-19.9523500452509,41.2262104960073,6.00854918223644));
#12219=CARTESIAN_POINT('Ctrl Pts',(-20.4090888494774,40.9399531028024,-4.20333533491104));
#12220=CARTESIAN_POINT('Ctrl Pts',(-15.9543229891132,40.6536957095975,-13.4036753751585));
#12221=CARTESIAN_POINT('Ctrl Pts',(-7.66010440455662,40.3674383163926,-19.378383217257));
#12222=CARTESIAN_POINT('Ctrl Pts',(2.47753986116232,40.0811809231878,-20.6896286056552));
#12223=CARTESIAN_POINT('Ctrl Pts',(12.0189571872764,39.7949235299829,-17.0218566476735));
#12224=CARTESIAN_POINT('Ctrl Pts',(18.6679786438778,39.5086661367781,-9.25772698643636));
#12225=CARTESIAN_POINT('Ctrl Pts',(20.8244985064951,39.2224087435732,0.734300726147382));
#12226=CARTESIAN_POINT('Ctrl Pts',(17.9695442015761,38.9361513503683,10.5496169025855));
#12227=CARTESIAN_POINT('Ctrl Pts',(10.7901685166465,38.6498939571635,17.8261380838936));
#12228=CARTESIAN_POINT('Ctrl Pts',(1.01410841376546,38.3636365639586,20.8127489709517));
#12229=CARTESIAN_POINT('Ctrl Pts',(-9.00599973279567,38.0773791707537,18.7907132493444));
#12230=CARTESIAN_POINT('Ctrl Pts',(-16.8587886997532,37.7911217775489,12.2466395053839));
#12231=CARTESIAN_POINT('Ctrl Pts',(-20.654462724473,37.504864384344,2.75537750170527));
#12232=CARTESIAN_POINT('Ctrl Pts',(-19.4795821701522,37.2186069911392,-7.39897385236758));
#12233=CARTESIAN_POINT('Ctrl Pts',(-13.6168853511829,36.9323495979343,-15.7727413260432));
#12234=CARTESIAN_POINT('Ctrl Pts',(-4.47724674965969,36.6460922047294,-20.3507542166472));
#12235=CARTESIAN_POINT('Ctrl Pts',(5.73985387419747,36.3598348115246,-20.031300830401));
#12236=CARTESIAN_POINT('Ctrl Pts',(14.5756425253888,36.0735774183197,-14.8912585410523));
#12237=CARTESIAN_POINT('Ctrl Pts',(19.9037617566091,35.7873200251149,-6.16759295545199));
#12238=CARTESIAN_POINT('Ctrl Pts',(20.4419847681323,35.5010626319099,4.04032118513405));
#12239=CARTESIAN_POINT('Ctrl Pts',(16.0607865042309,35.2148052387052,13.2759207540992));
#12240=CARTESIAN_POINT('Ctrl Pts',(7.81451500153946,34.9285478455002,19.3166324519487));
#12241=CARTESIAN_POINT('Ctrl Pts',(-2.31234198491411,34.6422904522954,20.7087425540999));
#12242=CARTESIAN_POINT('Ctrl Pts',(-11.8827264535552,34.3560330590905,17.1172347622926));
#12243=CARTESIAN_POINT('Ctrl Pts',(-18.5935011785392,34.0697756658857,9.40641769372417));
#12244=CARTESIAN_POINT('Ctrl Pts',(-20.8296939034462,33.7835182726808,-0.568083127709926));
#12245=CARTESIAN_POINT('Ctrl Pts',(-18.0531693792157,33.4972608794759,-10.4058674409061));
#12246=CARTESIAN_POINT('Ctrl Pts',(-10.9320844900651,33.2110034862711,-17.7394618337507));
#12247=CARTESIAN_POINT('Ctrl Pts',(-1.18019128625101,32.9247460930662,-20.8039821858695));
#12248=CARTESIAN_POINT('Ctrl Pts',(8.85577519728356,32.6384886998614,-18.862010752523));
#12249=CARTESIAN_POINT('Ctrl Pts',(16.7604610799565,32.3522313066565,-12.3807535814733));
#12250=CARTESIAN_POINT('Ctrl Pts',(20.6319206740279,32.0659739134516,-2.92021204693738));
#12251=CARTESIAN_POINT('Ctrl Pts',(19.5378004205966,31.7797165202468,7.24344331122517));
#12252=CARTESIAN_POINT('Ctrl Pts',(13.7427535981872,31.4934591270419,15.6632281326245));
#12253=CARTESIAN_POINT('Ctrl Pts',(4.63863664479209,31.207201733837,20.3151013930695));
#12254=CARTESIAN_POINT('Ctrl Pts',(-2.17208338431375,31.0163634717005,20.1543888616775));
#12255=CARTESIAN_POINT('Ctrl Pts',(-5.35555774975228,30.9209443406322,19.2696134154132));
#12256=CARTESIAN_POINT('Ctrl Pts',(19.8820141325446,54.1584554016968,-2.16928265687848));
#12257=CARTESIAN_POINT('Ctrl Pts',(20.240422706593,54.0630362706285,1.11562090875969));
#12258=CARTESIAN_POINT('Ctrl Pts',(19.2977501629126,53.8721980084919,7.86230307896302));
#12259=CARTESIAN_POINT('Ctrl Pts',(13.2349986468556,53.585940615287,16.0946724104494));
#12260=CARTESIAN_POINT('Ctrl Pts',(3.98896476512064,53.2996832220822,20.4519209869934));
#12261=CARTESIAN_POINT('Ctrl Pts',(-6.21787216990591,53.0134258288773,19.8882842524966));
#12262=CARTESIAN_POINT('Ctrl Pts',(-14.9279381010763,52.7271684356724,14.5380123631795));
#12263=CARTESIAN_POINT('Ctrl Pts',(-20.0457656602706,52.4409110424676,5.68935950158692));
#12264=CARTESIAN_POINT('Ctrl Pts',(-20.3394169072586,52.1546536492627,-4.52857051636756));
#12265=CARTESIAN_POINT('Ctrl Pts',(-15.7383836574262,51.8683962560579,-13.6566286615186));
#12266=CARTESIAN_POINT('Ctrl Pts',(-7.34983727025726,51.582138862853,-19.4982101279731));
#12267=CARTESIAN_POINT('Ctrl Pts',(2.80745467252178,51.2958814696481,-20.6474776760872));
#12268=CARTESIAN_POINT('Ctrl Pts',(12.2891315093727,51.0096240764433,-16.8278790392313));
#12269=CARTESIAN_POINT('Ctrl Pts',(18.8133908709444,50.7233666832384,-8.95860023014538));
#12270=CARTESIAN_POINT('Ctrl Pts',(20.8101564814193,50.4371092900335,1.06658906366321));
#12271=CARTESIAN_POINT('Ctrl Pts',(17.7988985172103,50.1508518968287,10.8351016372119));
#12272=CARTESIAN_POINT('Ctrl Pts',(10.5042859668777,49.8645945036238,17.9961160391832));
#12273=CARTESIAN_POINT('Ctrl Pts',(0.681787222885234,49.5783371104189,20.8263147104928));
#12274=CARTESIAN_POINT('Ctrl Pts',(-9.30478542657757,49.2920797172141,18.6446020207455));
#12275=CARTESIAN_POINT('Ctrl Pts',(-17.0521353330426,49.0058223240092,11.9760134468624));
#12276=CARTESIAN_POINT('Ctrl Pts',(-20.6958408580999,48.7195649308044,2.42536350546584));
#12277=CARTESIAN_POINT('Ctrl Pts',(-19.3590340544573,48.4333075375995,-7.70895697365632));
#12278=CARTESIAN_POINT('Ctrl Pts',(-13.3634212207075,48.1470501443946,-15.9880952709442));
#12279=CARTESIAN_POINT('Ctrl Pts',(-4.15186346781292,47.8607927511898,-20.4196534455847));
#12280=CARTESIAN_POINT('Ctrl Pts',(6.05885191405385,47.5745353579849,-19.9371645577564));
#12281=CARTESIAN_POINT('Ctrl Pts',(14.8114875317921,47.28827796478,-14.6567409132199));
#12282=CARTESIAN_POINT('Ctrl Pts',(19.9996969946186,47.0020205715752,-5.84913132304421));
#12283=CARTESIAN_POINT('Ctrl Pts',(20.374923094571,46.7157631783704,4.36608818023111));
#12284=CARTESIAN_POINT('Ctrl Pts',(15.8468666151066,46.4295057851654,13.5305962762581));
#12285=CARTESIAN_POINT('Ctrl Pts',(7.50521709019044,46.1432483919606,19.4389283021811));
#12286=CARTESIAN_POINT('Ctrl Pts',(-2.64258404779063,45.8569909987557,20.6692275293065));
#12287=CARTESIAN_POINT('Ctrl Pts',(-12.1544398982219,45.5707336055509,16.9254189865025));
#12288=CARTESIAN_POINT('Ctrl Pts',(-18.7412955834801,45.284476212346,9.10846073497714));
#12289=CARTESIAN_POINT('Ctrl Pts',(-20.81800574693,44.9982188191412,-0.900474224423));
#12290=CARTESIAN_POINT('Ctrl Pts',(-17.8848042436873,44.7119614259363,-10.6927075277044));
#12291=CARTESIAN_POINT('Ctrl Pts',(-10.6475742697961,44.4257040327314,-17.9117106742269));
#12292=CARTESIAN_POINT('Ctrl Pts',(-0.847975584671335,44.1394466395266,
-20.8202102418743));
#12293=CARTESIAN_POINT('Ctrl Pts',(9.15569081118199,43.8531892463217,-18.7182676249187));
#12294=CARTESIAN_POINT('Ctrl Pts',(16.9560144484085,43.5669318531168,-12.1117212291817));
#12295=CARTESIAN_POINT('Ctrl Pts',(20.6758254929151,43.280674459912,-2.59045503619734));
#12296=CARTESIAN_POINT('Ctrl Pts',(19.4199409489677,42.9944170667071,7.55421145101523));
#12297=CARTESIAN_POINT('Ctrl Pts',(13.490592966236,42.7081596735022,15.8809356943283));
#12298=CARTESIAN_POINT('Ctrl Pts',(4.31469582246907,42.4219022802974,20.3858680724568));
#12299=CARTESIAN_POINT('Ctrl Pts',(-5.89954501290705,42.1356448870925,19.9848839313298));
#12300=CARTESIAN_POINT('Ctrl Pts',(-14.6940437390907,41.8493874938876,14.7744812329142));
#12301=CARTESIAN_POINT('Ctrl Pts',(-19.9523794891355,41.5631301006828,6.00855804911325));
#12302=CARTESIAN_POINT('Ctrl Pts',(-20.4091189673764,41.2768727074779,-4.20334153781551));
#12303=CARTESIAN_POINT('Ctrl Pts',(-15.9543465330689,40.9906153142731,-13.4036951550978));
#12304=CARTESIAN_POINT('Ctrl Pts',(-7.66011570865017,40.7043579210682,-19.378411814133));
#12305=CARTESIAN_POINT('Ctrl Pts',(2.47754351729302,40.4181005278634,-20.6896591375493));
#12306=CARTESIAN_POINT('Ctrl Pts',(12.0189749237729,40.1318431346585,-17.0218817669995));
#12307=CARTESIAN_POINT('Ctrl Pts',(18.6680061924029,39.8455857414536,-9.25774064815768));
#12308=CARTESIAN_POINT('Ctrl Pts',(20.8245292374175,39.5593283482487,0.734301809762263));
#12309=CARTESIAN_POINT('Ctrl Pts',(17.9695707194153,39.2730709550439,10.549632470762));
#12310=CARTESIAN_POINT('Ctrl Pts',(10.790184439805,38.986813561839,17.8261643901053));
#12311=CARTESIAN_POINT('Ctrl Pts',(1.01410991030016,38.7005561686342,20.8127796845368));
#12312=CARTESIAN_POINT('Ctrl Pts',(-9.00601302304981,38.4142987754293,18.7907409789883));
#12313=CARTESIAN_POINT('Ctrl Pts',(-16.8588135784196,38.1280413822245,12.2466575778771));
#12314=CARTESIAN_POINT('Ctrl Pts',(-20.6544932045092,37.8417839890195,2.75538156783668));
#12315=CARTESIAN_POINT('Ctrl Pts',(-19.4796109162954,37.5555265958148,-7.39898477109407));
#12316=CARTESIAN_POINT('Ctrl Pts',(-13.616905445904,37.2692692026098,-15.772764602065));
#12317=CARTESIAN_POINT('Ctrl Pts',(-4.47725335648787,36.983011809405,-20.3507842484052));
#12318=CARTESIAN_POINT('Ctrl Pts',(5.73986234398004,36.6967544162001,-20.0313303909051));
#12319=CARTESIAN_POINT('Ctrl Pts',(14.5756640359627,36.4104970229953,-14.8912805160123));
#12320=CARTESIAN_POINT('Ctrl Pts',(19.9037911264995,36.1242396297904,-6.16760205747103));
#12321=CARTESIAN_POINT('Ctrl Pts',(20.442014939141,35.8379822365856,4.04032714835268));
#12322=CARTESIAN_POINT('Ctrl Pts',(16.0608101962036,35.5517248433807,13.2759403437653));
#12323=CARTESIAN_POINT('Ctrl Pts',(7.8145265516071,35.2654674501758,19.3166609611727));
#12324=CARTESIAN_POINT('Ctrl Pts',(-2.31234543332729,34.9792100569709,20.7087731072814));
#12325=CARTESIAN_POINT('Ctrl Pts',(-11.8827439171817,34.6929526637661,17.1172600361499));
#12326=CARTESIAN_POINT('Ctrl Pts',(-18.5935287602248,34.4066952705612,9.4064315474227));
#12327=CARTESIAN_POINT('Ctrl Pts',(-20.8297243570919,34.1204378773564,-0.568083911370193));
#12328=CARTESIAN_POINT('Ctrl Pts',(-18.0531965879755,33.8341804841515,-10.4058829058261));
#12329=CARTESIAN_POINT('Ctrl Pts',(-10.9320994923489,33.5479230909466,-17.7394877952082));
#12330=CARTESIAN_POINT('Ctrl Pts',(-1.1801952790676,33.2616656977418,-20.8040133184022));
#12331=CARTESIAN_POINT('Ctrl Pts',(8.85579274951527,32.9754083045369,-18.8620377272025));
#12332=CARTESIAN_POINT('Ctrl Pts',(16.760476883134,32.689150911332,-12.3807735651477));
#12333=CARTESIAN_POINT('Ctrl Pts',(20.6319689122568,32.4028935181272,-2.92021294310257));
#12334=CARTESIAN_POINT('Ctrl Pts',(19.5377937535411,32.1166361249223,7.24344719037027));
#12335=CARTESIAN_POINT('Ctrl Pts',(13.7428454056135,31.8303787317175,15.66326496422));
#12336=CARTESIAN_POINT('Ctrl Pts',(4.63849084696912,31.5441213385126,20.3151021094714));
#12337=CARTESIAN_POINT('Ctrl Pts',(-2.17183568580646,31.353283076376,20.1544647933774));
#12338=CARTESIAN_POINT('Ctrl Pts',(-5.35555957882043,31.2578639453077,19.2696199965086));
#12339=CARTESIAN_POINT('Ctrl Pts',(19.7370438926516,54.492890210854,-2.15346527413914));
#12340=CARTESIAN_POINT('Ctrl Pts',(20.0928377821467,54.3974710797857,1.10747405840166));
#12341=CARTESIAN_POINT('Ctrl Pts',(19.1570392525882,54.2066328176491,7.80498189530805));
#12342=CARTESIAN_POINT('Ctrl Pts',(13.1384944859411,53.9203754244442,15.9773133155552));
#12343=CARTESIAN_POINT('Ctrl Pts',(3.95987895179158,53.6341180312394,20.3027958752491));
#12344=CARTESIAN_POINT('Ctrl Pts',(-6.17253407397137,53.3478606380345,19.7432663472057));
#12345=CARTESIAN_POINT('Ctrl Pts',(-14.8190898173068,53.0616032448296,14.4320077015028));
#12346=CARTESIAN_POINT('Ctrl Pts',(-19.8996003393183,52.7753458516248,5.6478748566679));
#12347=CARTESIAN_POINT('Ctrl Pts',(-20.1911103955043,52.4890884584199,-4.49554996729918));
#12348=CARTESIAN_POINT('Ctrl Pts',(-15.6236259574261,52.2028310652151,-13.5570503005685));
#12349=CARTESIAN_POINT('Ctrl Pts',(-7.29624533466401,51.9165736720102,-19.3560373190336));
#12350=CARTESIAN_POINT('Ctrl Pts',(2.78698388859544,51.6303162788053,-20.4969249311009));
#12351=CARTESIAN_POINT('Ctrl Pts',(12.1995243099863,51.3440588856005,-16.7051771867842));
#12352=CARTESIAN_POINT('Ctrl Pts',(18.6762115047422,51.0578014923956,-8.89327787314115));
#12353=CARTESIAN_POINT('Ctrl Pts',(20.6584175368879,50.7715440991907,1.05881194471677));
#12354=CARTESIAN_POINT('Ctrl Pts',(17.6691164043952,50.4852867059859,10.7560966135511));
#12355=CARTESIAN_POINT('Ctrl Pts',(10.4276931134147,50.199029312781,17.864895899271));
#12356=CARTESIAN_POINT('Ctrl Pts',(0.676815916021391,49.9127719195762,20.6744579466527));
#12357=CARTESIAN_POINT('Ctrl Pts',(-9.23693882862004,49.6265145263713,18.5086533923473));
#12358=CARTESIAN_POINT('Ctrl Pts',(-16.9277983046049,49.3402571331664,11.8886893729909));
#12359=CARTESIAN_POINT('Ctrl Pts',(-20.5449354551632,49.0539997399616,2.40767877069307));
#12360=CARTESIAN_POINT('Ctrl Pts',(-19.2178760868028,48.7677423467567,-7.65274648837048));
#12361=CARTESIAN_POINT('Ctrl Pts',(-13.2659807505307,48.4814849535518,-15.8715167769499));
#12362=CARTESIAN_POINT('Ctrl Pts',(-4.12158981844352,48.195227560347,-20.2707618855814));
#12363=CARTESIAN_POINT('Ctrl Pts',(6.0146733036902,47.9089701671421,-19.7917911046238));
#12364=CARTESIAN_POINT('Ctrl Pts',(14.703488368608,47.6227127739372,-14.5498700975627));
#12365=CARTESIAN_POINT('Ctrl Pts',(19.8538675811505,47.3364553807324,-5.80648190738674));
#12366=CARTESIAN_POINT('Ctrl Pts',(20.2263576895481,47.0501979875275,4.33425249398798));
#12367=CARTESIAN_POINT('Ctrl Pts',(15.731317901323,46.7639405943226,13.4319368355991));
#12368=CARTESIAN_POINT('Ctrl Pts',(7.45049219078273,46.4776832011178,19.2971877791361));
#12369=CARTESIAN_POINT('Ctrl Pts',(-2.62331543177942,46.1914258079129,20.5185161796171));
#12370=CARTESIAN_POINT('Ctrl Pts',(-12.0658148134583,45.9051684147081,16.8020059205861));
#12371=CARTESIAN_POINT('Ctrl Pts',(-18.6046419060115,45.6189110215032,9.04204565444185));
#12372=CARTESIAN_POINT('Ctrl Pts',(-20.6662095687944,45.3326536282984,-0.893908343548591));
#12373=CARTESIAN_POINT('Ctrl Pts',(-17.7543957423209,45.0463962350935,-10.6147407831297));
#12374=CARTESIAN_POINT('Ctrl Pts',(-10.5699366180338,44.7601388418886,-17.7811059824391));
#12375=CARTESIAN_POINT('Ctrl Pts',(-0.841792501888567,44.4738814486837,
-20.668397989485));
#12376=CARTESIAN_POINT('Ctrl Pts',(9.08893134871362,44.1876240554789,-18.5817818576784));
#12377=CARTESIAN_POINT('Ctrl Pts',(16.832378293199,43.901366662274,-12.0234076310598));
#12378=CARTESIAN_POINT('Ctrl Pts',(20.5250660336386,43.6151092690692,-2.57156652310408));
#12379=CARTESIAN_POINT('Ctrl Pts',(19.2783388737494,43.3288518758643,7.49912930525009));
#12380=CARTESIAN_POINT('Ctrl Pts',(13.3922252129579,43.0425944826594,15.7651385630891));
#12381=CARTESIAN_POINT('Ctrl Pts',(4.28323486777291,42.7563370894546,20.2372228612394));
#12382=CARTESIAN_POINT('Ctrl Pts',(-5.85652800173968,42.4700796962497,19.8391625285145));
#12383=CARTESIAN_POINT('Ctrl Pts',(-14.5869009268508,42.1838223030449,14.6667519041613));
#12384=CARTESIAN_POINT('Ctrl Pts',(-19.8068950950981,41.89756490984,5.96474616054674));
#12385=CARTESIAN_POINT('Ctrl Pts',(-20.2603042203721,41.6113075166351,-4.17269253192152));
#12386=CARTESIAN_POINT('Ctrl Pts',(-15.8380141207423,41.3250501234302,-13.3059610242607));
#12387=CARTESIAN_POINT('Ctrl Pts',(-7.60426135339713,41.0387927302254,-19.2371125519711));
#12388=CARTESIAN_POINT('Ctrl Pts',(2.45947830770179,40.7525353370205,-20.5387988091304));
#12389=CARTESIAN_POINT('Ctrl Pts',(11.9313375928628,40.4662779438157,-16.8977653348919));
#12390=CARTESIAN_POINT('Ctrl Pts',(18.5318869104762,40.1800205506108,-9.19023708102241));
#12391=CARTESIAN_POINT('Ctrl Pts',(20.6726854927217,39.8937631574059,0.728947588533073));
#12392=CARTESIAN_POINT('Ctrl Pts',(17.8385441364129,39.6075057642011,10.4727089695744));
#12393=CARTESIAN_POINT('Ctrl Pts',(10.7115069344162,39.3212483709962,17.6961834659896));
#12394=CARTESIAN_POINT('Ctrl Pts',(1.00671544560123,39.0349909777914,20.6610216126592));
#12395=CARTESIAN_POINT('Ctrl Pts',(-8.94034494831846,38.7487335845864,18.6537267664063));
#12396=CARTESIAN_POINT('Ctrl Pts',(-16.7358861712418,38.4624761913817,12.1573600804195));
#12397=CARTESIAN_POINT('Ctrl Pts',(-20.5038892913428,38.1762187981767,2.7352904795557));
#12398=CARTESIAN_POINT('Ctrl Pts',(-19.3375737526722,37.8899614049719,-7.34503447326178));
#12399=CARTESIAN_POINT('Ctrl Pts',(-13.5176166749241,37.603704011767,-15.6577562091211));
#12400=CARTESIAN_POINT('Ctrl Pts',(-4.44460710035593,37.3174466185622,-20.2023948537405));
#12401=CARTESIAN_POINT('Ctrl Pts',(5.69800967197795,37.0311892253573,-19.8852703199559));
#12402=CARTESIAN_POINT('Ctrl Pts',(14.4693843988788,36.7449318321525,-14.7826995358199));
#12403=CARTESIAN_POINT('Ctrl Pts',(19.7586610185605,36.4586744389476,-6.12263048659125));
#12404=CARTESIAN_POINT('Ctrl Pts',(20.2929603282709,36.1724170457427,4.01086677506497));
#12405=CARTESIAN_POINT('Ctrl Pts',(15.9437014958737,35.8861596525379,13.1791377475849));
#12406=CARTESIAN_POINT('Ctrl Pts',(7.75754629629636,35.5999022593331,19.1758119601995));
#12407=CARTESIAN_POINT('Ctrl Pts',(-2.29548477724345,35.3136448661281,20.5577734081324));
#12408=CARTESIAN_POINT('Ctrl Pts',(-11.7960999291487,35.0273874729233,16.9924481449938));
#12409=CARTESIAN_POINT('Ctrl Pts',(-18.4579525296897,34.7411300797184,9.33784378984412));
#12410=CARTESIAN_POINT('Ctrl Pts',(-20.6778427453995,34.4548726865136,-0.56394168405129));
#12411=CARTESIAN_POINT('Ctrl Pts',(-17.9215602130005,34.1686152933087,-10.3300075610437));
#12412=CARTESIAN_POINT('Ctrl Pts',(-10.8523872559455,33.8823579001038,-17.6101388908974));
#12413=CARTESIAN_POINT('Ctrl Pts',(-1.17158968166343,33.596100506899,-20.6523191465208));
#12414=CARTESIAN_POINT('Ctrl Pts',(8.79121980346926,33.3098431136941,-18.7245036897716));
#12415=CARTESIAN_POINT('Ctrl Pts',(16.6382669334374,33.0235857204893,-12.2904980680739));
#12416=CARTESIAN_POINT('Ctrl Pts',(20.4815283851362,32.7373283272844,-2.89892013686099));
#12417=CARTESIAN_POINT('Ctrl Pts',(19.3953340443448,32.4510709340795,7.19063133341927));
#12418=CARTESIAN_POINT('Ctrl Pts',(13.6426349092763,32.1648135408747,15.5490543401429));
#12419=CARTESIAN_POINT('Ctrl Pts',(4.60467622144652,31.8785561476698,20.1669742947953));
#12420=CARTESIAN_POINT('Ctrl Pts',(-2.1560115801846,31.6877178855332,20.0075046668945));
#12421=CARTESIAN_POINT('Ctrl Pts',(-5.31650937235108,31.5922987544649,19.1291150449017));
#12422=CARTESIAN_POINT('Ctrl Pts',(19.4916112617573,54.7221509165299,-2.12668666176709));
#12423=CARTESIAN_POINT('Ctrl Pts',(19.8429547143851,54.6267317854616,1.0934633119458));
#12424=CARTESIAN_POINT('Ctrl Pts',(18.9188025464289,54.435893523325,7.70806260044675));
#12425=CARTESIAN_POINT('Ctrl Pts',(12.9750998048337,54.1496361301202,15.7785484496065));
#12426=CARTESIAN_POINT('Ctrl Pts',(3.91063405100273,53.8633787369153,20.0503401175446));
#12427=CARTESIAN_POINT('Ctrl Pts',(-6.09577171275476,53.5771213437104,19.4977183968944));
#12428=CARTESIAN_POINT('Ctrl Pts',(-14.6347965386317,53.2908639505056,14.2525369616721));
#12429=CARTESIAN_POINT('Ctrl Pts',(-19.6521252013387,53.0046065573007,5.57763254162236));
#12430=CARTESIAN_POINT('Ctrl Pts',(-19.9400098088463,52.7183491640959,-4.43964030615103));
#12431=CARTESIAN_POINT('Ctrl Pts',(-15.4293275720539,52.432091770891,-13.3884532914578));
#12432=CARTESIAN_POINT('Ctrl Pts',(-7.20550781106948,52.1458343776861,-19.1153213806834));
#12433=CARTESIAN_POINT('Ctrl Pts',(2.75232441408898,51.8595769844812,-20.2420215047524));
#12434=CARTESIAN_POINT('Ctrl Pts',(12.0478086851997,51.5733195912764,-16.4974282574968));
#12435=CARTESIAN_POINT('Ctrl Pts',(18.4439505479574,51.2870621980715,-8.78267942887381));
#12436=CARTESIAN_POINT('Ctrl Pts',(20.401505487785,51.0008048048667,1.04564439017211));
#12437=CARTESIAN_POINT('Ctrl Pts',(17.4493798771779,50.7145474116618,10.6223317120683));
#12438=CARTESIAN_POINT('Ctrl Pts',(10.298012318395,50.4282900184569,17.6427246297376));
#12439=CARTESIAN_POINT('Ctrl Pts',(0.668398903120931,50.1420326252521,20.4173464106668));
#12440=CARTESIAN_POINT('Ctrl Pts',(-9.12206648239754,49.8557752320472,18.2784762244733));
#12441=CARTESIAN_POINT('Ctrl Pts',(-16.7172809522183,49.5695178388423,11.7408393464271));
#12442=CARTESIAN_POINT('Ctrl Pts',(-20.2894346900898,49.2832604456375,2.37773641541062));
#12443=CARTESIAN_POINT('Ctrl Pts',(-18.9788788870531,48.9970030524326,-7.55757546283069));
#12444=CARTESIAN_POINT('Ctrl Pts',(-13.1010024648366,48.7107456592278,-15.6741355444392));
#12445=CARTESIAN_POINT('Ctrl Pts',(-4.070332935494,48.4244882660229,-20.0186707957866));
#12446=CARTESIAN_POINT('Ctrl Pts',(5.93987367075858,48.1382308728181,-19.5456565873916));
#12447=CARTESIAN_POINT('Ctrl Pts',(14.5206329619597,47.8519734796132,-14.368925117269));
#12448=CARTESIAN_POINT('Ctrl Pts',(19.606961068963,47.5657160864083,-5.73427138265408));
#12449=CARTESIAN_POINT('Ctrl Pts',(19.9748188187978,47.2794586932035,4.28035089713567));
#12450=CARTESIAN_POINT('Ctrl Pts',(15.5356802091074,46.9932012999986,13.2648946881484));
#12451=CARTESIAN_POINT('Ctrl Pts',(7.35783643827567,46.7069439067937,19.0572042439321));
#12452=CARTESIAN_POINT('Ctrl Pts',(-2.59069137699606,46.4206865135889,20.2633439697462));
#12453=CARTESIAN_POINT('Ctrl Pts',(-11.915762021975,46.134429120384,16.5930529464284));
#12454=CARTESIAN_POINT('Ctrl Pts',(-18.3732710043605,45.8481717271792,8.92959703724159));
#12455=CARTESIAN_POINT('Ctrl Pts',(-20.4092006155558,45.5619143339743,-0.882791527622558));
#12456=CARTESIAN_POINT('Ctrl Pts',(-17.5335986653375,45.2756569407694,-10.4827338271133));
#12457=CARTESIAN_POINT('Ctrl Pts',(-10.4384868552237,44.9893995475646,-17.559976731777));
#12458=CARTESIAN_POINT('Ctrl Pts',(-0.831323808583485,44.7031421543597,
-20.4113618206262));
#12459=CARTESIAN_POINT('Ctrl Pts',(8.97589965201017,44.4168847611548,-18.350695247981));
#12460=CARTESIAN_POINT('Ctrl Pts',(16.6230476023797,44.13062736795,-11.8738822234453));
#12461=CARTESIAN_POINT('Ctrl Pts',(20.2698123685242,43.8443699747451,-2.53958602769265));
#12462=CARTESIAN_POINT('Ctrl Pts',(19.0385897471557,43.5581125815403,7.40586869224184));
#12463=CARTESIAN_POINT('Ctrl Pts',(13.2256769268747,43.2718551883354,15.569080270625));
#12464=CARTESIAN_POINT('Ctrl Pts',(4.22996773592773,42.9855977951305,19.9855488691264));
#12465=CARTESIAN_POINT('Ctrl Pts',(-5.78369509417002,42.6993404019257,19.5924388911872));
#12466=CARTESIAN_POINT('Ctrl Pts',(-14.4054954240311,42.4130830087208,14.4843533592442));
#12467=CARTESIAN_POINT('Ctrl Pts',(-19.5605727417728,42.126825615516,5.89056743115988));
#12468=CARTESIAN_POINT('Ctrl Pts',(-20.0083431840418,41.8405682223111,-4.12080012580584));
#12469=CARTESIAN_POINT('Ctrl Pts',(-15.6410495338402,41.5543108291062,-13.140485536204));
#12470=CARTESIAN_POINT('Ctrl Pts',(-7.50969329803673,41.2680534359013,-18.9978761238368));
#12471=CARTESIAN_POINT('Ctrl Pts',(2.42889176287495,40.9817960426965,-20.2833743605813));
#12472=CARTESIAN_POINT('Ctrl Pts',(11.7829571859348,40.6955386494916,-16.6876214782579));
#12473=CARTESIAN_POINT('Ctrl Pts',(18.3014208039293,40.4092812562868,-9.07594552676596));
#12474=CARTESIAN_POINT('Ctrl Pts',(20.4155960036494,40.1230238630819,0.719882256253895));
#12475=CARTESIAN_POINT('Ctrl Pts',(17.6167005738301,39.8367664698771,10.3424683484829));
#12476=CARTESIAN_POINT('Ctrl Pts',(10.578296575951,39.5505090766722,17.4761103280605));
#12477=CARTESIAN_POINT('Ctrl Pts',(0.994195738873623,39.2642516834673,20.4040771778391));
#12478=CARTESIAN_POINT('Ctrl Pts',(-8.82916110063272,38.9779942902625,18.4217454360012));
#12479=CARTESIAN_POINT('Ctrl Pts',(-16.5277554750095,38.6917368970576,12.0061688144023));
#12480=CARTESIAN_POINT('Ctrl Pts',(-20.2488989842305,38.4054795038528,2.70127388156862));
#12481=CARTESIAN_POINT('Ctrl Pts',(-19.0970879698103,38.1192221106478,-7.25369021320675));
#12482=CARTESIAN_POINT('Ctrl Pts',(-13.3495089963898,37.832964717443,-15.4630333442186));
#12483=CARTESIAN_POINT('Ctrl Pts',(-4.38933311268913,37.5467073242381,-19.9511539894729));
#12484=CARTESIAN_POINT('Ctrl Pts',(5.62714812935582,37.2604499310333,-19.6379732771709));
#12485=CARTESIAN_POINT('Ctrl Pts',(14.2894403531082,36.9741925378284,-14.598859044082));
#12486=CARTESIAN_POINT('Ctrl Pts',(19.512938515618,36.6879351446235,-6.04648827697771));
#12487=CARTESIAN_POINT('Ctrl Pts',(20.0405931700484,36.4016777514187,3.96098686433946));
#12488=CARTESIAN_POINT('Ctrl Pts',(15.7454225689498,36.1154203582138,13.0152394597937));
#12489=CARTESIAN_POINT('Ctrl Pts',(7.66107194303644,35.829162965009,18.937337874762));
#12490=CARTESIAN_POINT('Ctrl Pts',(-2.26693765382205,35.5429055718041,20.3021129942798));
#12491=CARTESIAN_POINT('Ctrl Pts',(-11.6494014308144,35.2566481785992,16.781126781882));
#12492=CARTESIAN_POINT('Ctrl Pts',(-18.2284057518238,34.9703907853944,9.22171659580266));
#12493=CARTESIAN_POINT('Ctrl Pts',(-20.4206893856,34.6841333921895,-0.556928447910499));
#12494=CARTESIAN_POINT('Ctrl Pts',(-17.6986837170356,34.3978759989846,-10.2015415005054));
#12495=CARTESIAN_POINT('Ctrl Pts',(-10.7174259373256,34.1116186057798,-17.3911360221588));
#12496=CARTESIAN_POINT('Ctrl Pts',(-1.15701746684761,33.8253612125749,-20.3954825342843));
#12497=CARTESIAN_POINT('Ctrl Pts',(8.6818863213883,33.5391038193701,-18.4916429665119));
#12498=CARTESIAN_POINT('Ctrl Pts',(16.4313585810362,33.2528464261652,-12.1376494739461));
#12499=CARTESIAN_POINT('Ctrl Pts',(20.2267995627571,32.9665890329603,-2.8628717936124));
#12500=CARTESIAN_POINT('Ctrl Pts',(19.1541630647916,32.6803316397554,7.101213614408));
#12501=CARTESIAN_POINT('Ctrl Pts',(13.4729057438463,32.3940742465506,15.3556705141589));
#12502=CARTESIAN_POINT('Ctrl Pts',(4.54755400228875,32.1078168533457,19.9162012301402));
#12503=CARTESIAN_POINT('Ctrl Pts',(-2.12943310431676,31.9169785912092,19.7586443984892));
#12504=CARTESIAN_POINT('Ctrl Pts',(-5.25039790755787,31.8215594601409,18.8912420859273));
#12505=CARTESIAN_POINT('Ctrl Pts',(19.4891569929248,54.7244434698974,-2.1264188819145));
#12506=CARTESIAN_POINT('Ctrl Pts',(19.8404559422262,54.6290243388291,1.09332320776234));
#12507=CARTESIAN_POINT('Ctrl Pts',(18.9164202351586,54.4381860766925,7.70709343019511));
#12508=CARTESIAN_POINT('Ctrl Pts',(12.9734658962871,54.1519286834877,15.7765608474946));
#12509=CARTESIAN_POINT('Ctrl Pts',(3.91014161352722,53.8656712902828,20.0478156190887));
#12510=CARTESIAN_POINT('Ctrl Pts',(-6.09500410711914,53.5794138970779,19.4952629748948));
#12511=CARTESIAN_POINT('Ctrl Pts',(-14.6329536490035,53.2931565038731,14.250742296303));
#12512=CARTESIAN_POINT('Ctrl Pts',(-19.6496505079137,53.0068991106682,5.57693013492155));
#12513=CARTESIAN_POINT('Ctrl Pts',(-19.9374988617836,52.7206417174634,-4.43908122263271));
#12514=CARTESIAN_POINT('Ctrl Pts',(-15.4273846337018,52.4343843242585,-13.3867673608494));
#12515=CARTESIAN_POINT('Ctrl Pts',(-7.20460045708284,52.1481269310536,-19.1129142776718));
#12516=CARTESIAN_POINT('Ctrl Pts',(2.75197782746062,51.8618695378487,-20.2394725301833));
#12517=CARTESIAN_POINT('Ctrl Pts',(12.0462915644812,51.5756121446439,-16.4953508168554));
#12518=CARTESIAN_POINT('Ctrl Pts',(18.4416279927814,51.289354751439,-8.78157347033156));
#12519=CARTESIAN_POINT('Ctrl Pts',(20.3989364274587,51.0030973582342,1.0455127177103));
#12520=CARTESIAN_POINT('Ctrl Pts',(17.4471825633646,50.7168399650293,10.6209940943791));
#12521=CARTESIAN_POINT('Ctrl Pts',(10.2967155408141,50.4305825718244,17.6405029690713));
#12522=CARTESIAN_POINT('Ctrl Pts',(0.668314734963058,50.1443251786196,20.4147753555185));
#12523=CARTESIAN_POINT('Ctrl Pts',(-9.12091778583661,49.8580677854147,18.2761745066984));
#12524=CARTESIAN_POINT('Ctrl Pts',(-16.7151758279943,49.5718103922098,11.7393608807856));
#12525=CARTESIAN_POINT('Ctrl Pts',(-20.2868797422733,49.285552999005,2.37743699886982));
#12526=CARTESIAN_POINT('Ctrl Pts',(-18.976488971025,48.9992956058001,-7.55662377486285));
#12527=CARTESIAN_POINT('Ctrl Pts',(-13.099352720615,48.7130382125953,-15.6721617783377));
#12528=CARTESIAN_POINT('Ctrl Pts',(-4.06982037866806,48.4267808193904,-20.0161499439244));
#12529=CARTESIAN_POINT('Ctrl Pts',(5.93912569194617,48.1405234261856,-19.5431952998601));
#12530=CARTESIAN_POINT('Ctrl Pts',(14.5188044507151,47.8542660329807,-14.3671157098405));
#12531=CARTESIAN_POINT('Ctrl Pts',(19.6044920616628,47.5680086397758,-5.73354929431732));
#12532=CARTESIAN_POINT('Ctrl Pts',(19.9723034889967,47.281751246571,4.27981189379005));
#12533=CARTESIAN_POINT('Ctrl Pts',(15.5337238780006,46.9954938533661,13.2632243057925));
#12534=CARTESIAN_POINT('Ctrl Pts',(7.35690990244912,46.7092364601612,19.0548044647804));
#12535=CARTESIAN_POINT('Ctrl Pts',(-2.59036514408827,46.4229790669564,20.2607923074049));
#12536=CARTESIAN_POINT('Ctrl Pts',(-11.9142615292001,46.1367216737515,16.5909634656204));
#12537=CARTESIAN_POINT('Ctrl Pts',(-18.3709573495274,45.8504642805467,8.92847257740328));
#12538=CARTESIAN_POINT('Ctrl Pts',(-20.4066305862109,45.5642068873418,-0.882680362066682));
#12539=CARTESIAN_POINT('Ctrl Pts',(-17.5313907462748,45.2779494941369,-10.4814137884671));
#12540=CARTESIAN_POINT('Ctrl Pts',(-10.437172388379,44.9916921009321,-17.5577654910554));
#12541=CARTESIAN_POINT('Ctrl Pts',(-0.831219124102038,44.7054347077272,
-20.4087915191314));
#12542=CARTESIAN_POINT('Ctrl Pts',(8.97476936151339,44.4191773145224,-18.3483844360009));
#12543=CARTESIAN_POINT('Ctrl Pts',(16.6209543444934,44.1329199213175,-11.8723870043857));
#12544=CARTESIAN_POINT('Ctrl Pts',(20.2672598916495,43.8466625281126,-2.53926623022787));
#12545=CARTESIAN_POINT('Ctrl Pts',(19.0361923120353,43.5604051349078,7.40493610795193));
#12546=CARTESIAN_POINT('Ctrl Pts',(13.2240114830169,43.2741477417029,15.5671197336142));
#12547=CARTESIAN_POINT('Ctrl Pts',(4.22943507708361,42.987890348498,19.9830321881434));
#12548=CARTESIAN_POINT('Ctrl Pts',(-5.78296678215064,42.7016329552932,19.5899717125928));
#12549=CARTESIAN_POINT('Ctrl Pts',(-14.4036814114852,42.4153755620883,14.4825294165099));
#12550=CARTESIAN_POINT('Ctrl Pts',(-19.5581095759244,42.1291181688835,5.88982566123751));
#12551=CARTESIAN_POINT('Ctrl Pts',(-20.0058236326838,41.8428607756786,-4.12028121389707));
#12552=CARTESIAN_POINT('Ctrl Pts',(-15.6390799340972,41.5566033824737,-13.1388308200752));
#12553=CARTESIAN_POINT('Ctrl Pts',(-7.50874763962948,41.2703459892688,-18.9954838155809));
#12554=CARTESIAN_POINT('Ctrl Pts',(2.42858590458957,40.984088596064,-20.2808201759122));
#12555=CARTESIAN_POINT('Ctrl Pts',(11.7814734166139,40.6978312028591,-16.685520088904));
#12556=CARTESIAN_POINT('Ctrl Pts',(18.2991161968354,40.4115738096543,-9.07480263798868));
#12557=CARTESIAN_POINT('Ctrl Pts',(20.413025168965,40.1253164164494,0.71979160505406));
#12558=CARTESIAN_POINT('Ctrl Pts',(17.6144821901566,39.8390590232446,10.3411659727723));
#12559=CARTESIAN_POINT('Ctrl Pts',(10.5769645035621,39.5528016300397,17.4739096482189));
#12560=CARTESIAN_POINT('Ctrl Pts',(0.994070544738266,39.2665442368348,20.4015077936632));
#12561=CARTESIAN_POINT('Ctrl Pts',(-8.82804928819338,38.98028684363,18.4194256770235));
#12562=CARTESIAN_POINT('Ctrl Pts',(-16.5256742167881,38.6940294504251,12.0046569371488));
#12563=CARTESIAN_POINT('Ctrl Pts',(-20.2463491408741,38.4077720572203,2.70093372355491));
#12564=CARTESIAN_POINT('Ctrl Pts',(-19.0946831682996,38.1215146640153,-7.25277679199759));
#12565=CARTESIAN_POINT('Ctrl Pts',(-13.3478279589727,37.8352572708105,-15.4610861611707));
#12566=CARTESIAN_POINT('Ctrl Pts',(-4.38878038575677,37.5489998776056,-19.9486416396669));
#12567=CARTESIAN_POINT('Ctrl Pts',(5.62643953052426,37.2627424844008,-19.6355003646561));
#12568=CARTESIAN_POINT('Ctrl Pts',(14.2876409547905,36.9764850911959,-14.5970206822172));
#12569=CARTESIAN_POINT('Ctrl Pts',(19.5104813481329,36.690227697991,-6.04572687271288));
#12570=CARTESIAN_POINT('Ctrl Pts',(20.0380695575666,36.4039703047862,3.9604880769133));
#12571=CARTESIAN_POINT('Ctrl Pts',(15.7434398261144,36.1177129115813,13.0136005152982));
#12572=CARTESIAN_POINT('Ctrl Pts',(7.66010722209662,35.8314555183765,18.9349531897545));
#12573=CARTESIAN_POINT('Ctrl Pts',(-2.26665218927312,35.5451981251716,20.2995564500129));
#12574=CARTESIAN_POINT('Ctrl Pts',(-11.6479344801856,35.2589407319667,16.7790136177391));
#12575=CARTESIAN_POINT('Ctrl Pts',(-18.2261103378014,34.9726833387619,9.2205553510574));
#12576=CARTESIAN_POINT('Ctrl Pts',(-20.4181179122233,34.686425945557,-0.556858317191475));
#12577=CARTESIAN_POINT('Ctrl Pts',(-17.6964550042702,34.4001685523521,-10.2002568699848));
#12578=CARTESIAN_POINT('Ctrl Pts',(-10.7160763557452,34.1139111591473,-17.3889460447585));
#12579=CARTESIAN_POINT('Ctrl Pts',(-1.15687174811203,33.8276537659424,-20.3929142283091));
#12580=CARTESIAN_POINT('Ctrl Pts',(8.68079301217168,33.5413963727376,-18.4893144138117));
#12581=CARTESIAN_POINT('Ctrl Pts',(16.4292895459668,33.2551389795327,-12.1361210237995));
#12582=CARTESIAN_POINT('Ctrl Pts',(20.2242523341868,32.9688815863278,-2.86251131862187));
#12583=CARTESIAN_POINT('Ctrl Pts',(19.1517514114745,32.6826241931229,7.10031945815812));
#12584=CARTESIAN_POINT('Ctrl Pts',(13.4712084919399,32.3963667999181,15.3537367211865));
#12585=CARTESIAN_POINT('Ctrl Pts',(4.5469827934743,32.1101094067132,19.9136935582208));
#12586=CARTESIAN_POINT('Ctrl Pts',(-2.12916732578234,31.9192711445767,19.7561558540843));
#12587=CARTESIAN_POINT('Ctrl Pts',(-5.24973680839221,31.8238520135084,18.8888634120437));
#12588=CARTESIAN_POINT('Ctrl Pts',(19.4867027240924,54.7267360232649,-2.12615110206191));
#12589=CARTESIAN_POINT('Ctrl Pts',(19.8379571700673,54.6313168921966,1.09318310357887));
#12590=CARTESIAN_POINT('Ctrl Pts',(18.9140379238883,54.44047863006,7.70612425994348));
#12591=CARTESIAN_POINT('Ctrl Pts',(12.9718319877405,54.1542212368552,15.7745732453828));
#12592=CARTESIAN_POINT('Ctrl Pts',(3.90964917605172,53.8679638436503,20.0452911206329));
#12593=CARTESIAN_POINT('Ctrl Pts',(-6.09423650148351,53.5817064504454,19.4928075528951));
#12594=CARTESIAN_POINT('Ctrl Pts',(-14.6311107593753,53.2954490572406,14.248947630934));
#12595=CARTESIAN_POINT('Ctrl Pts',(-19.6471758144887,53.0091916640357,5.57622772822074));
#12596=CARTESIAN_POINT('Ctrl Pts',(-19.9349879147208,52.7229342708309,-4.4385221391144));
#12597=CARTESIAN_POINT('Ctrl Pts',(-15.4254416953498,52.436676877626,-13.3850814302411));
#12598=CARTESIAN_POINT('Ctrl Pts',(-7.2036931030962,52.1504194844211,-19.1105071746602));
#12599=CARTESIAN_POINT('Ctrl Pts',(2.75163124083226,51.8641620912162,-20.2369235556142));
#12600=CARTESIAN_POINT('Ctrl Pts',(12.0447744437628,51.5779046980115,-16.4932733762141));
#12601=CARTESIAN_POINT('Ctrl Pts',(18.4393054376054,51.2916473048065,-8.78046751178931));
#12602=CARTESIAN_POINT('Ctrl Pts',(20.3963673671325,51.0053899116017,1.04538104524849));
#12603=CARTESIAN_POINT('Ctrl Pts',(17.4449852495513,50.7191325183968,10.6196564766899));
#12604=CARTESIAN_POINT('Ctrl Pts',(10.2954187632331,50.4328751251919,17.638281308405));
#12605=CARTESIAN_POINT('Ctrl Pts',(0.668230566805185,50.1466177319871,20.4122043003701));
#12606=CARTESIAN_POINT('Ctrl Pts',(-9.11976908927569,49.8603603387822,18.2738727889235));
#12607=CARTESIAN_POINT('Ctrl Pts',(-16.7130707037703,49.5741029455773,11.7378824151441));
#12608=CARTESIAN_POINT('Ctrl Pts',(-20.2843247944569,49.2878455523725,2.37713758232903));
#12609=CARTESIAN_POINT('Ctrl Pts',(-18.9740990549969,49.0015881591676,-7.55567208689501));
#12610=CARTESIAN_POINT('Ctrl Pts',(-13.0977029763934,48.7153307659628,-15.6701880122362));
#12611=CARTESIAN_POINT('Ctrl Pts',(-4.06930782184213,48.429073372758,-20.0136290920622));
#12612=CARTESIAN_POINT('Ctrl Pts',(5.93837771313375,48.1428159795531,-19.5407340123286));
#12613=CARTESIAN_POINT('Ctrl Pts',(14.5169759394705,47.8565585863482,-14.3653063024121));
#12614=CARTESIAN_POINT('Ctrl Pts',(19.6020230543625,47.5703011931433,-5.73282720598057));
#12615=CARTESIAN_POINT('Ctrl Pts',(19.9697881591957,47.2840437999385,4.27927289044443));
#12616=CARTESIAN_POINT('Ctrl Pts',(15.5317675468937,46.9977864067336,13.2615539234367));
#12617=CARTESIAN_POINT('Ctrl Pts',(7.35598336662257,46.7115290135287,19.0524046856288));
#12618=CARTESIAN_POINT('Ctrl Pts',(-2.59003891118047,46.4252716203239,20.2582406450635));
#12619=CARTESIAN_POINT('Ctrl Pts',(-11.9127610364253,46.139014227119,16.5888739848123));
#12620=CARTESIAN_POINT('Ctrl Pts',(-18.3686436946943,45.8527568339142,8.92734811756499));
#12621=CARTESIAN_POINT('Ctrl Pts',(-20.404060556866,45.5664994407093,-0.882569196510804));
#12622=CARTESIAN_POINT('Ctrl Pts',(-17.5291828272122,45.2802420475044,-10.4800937498209));
#12623=CARTESIAN_POINT('Ctrl Pts',(-10.4358579215344,44.9939846542997,-17.5555542503337));
#12624=CARTESIAN_POINT('Ctrl Pts',(-0.83111443962059,44.7077272610947,-20.4062212176367));
#12625=CARTESIAN_POINT('Ctrl Pts',(8.9736390710166,44.4214698678898,-18.3460736240208));
#12626=CARTESIAN_POINT('Ctrl Pts',(16.6188610866072,44.135212474685,-11.870891785326));
#12627=CARTESIAN_POINT('Ctrl Pts',(20.2647074147747,43.8489550814801,-2.53894643276308));
#12628=CARTESIAN_POINT('Ctrl Pts',(19.0337948769148,43.5626976882753,7.40400352366201));
#12629=CARTESIAN_POINT('Ctrl Pts',(13.222346039159,43.2764402950704,15.5651591966033));
#12630=CARTESIAN_POINT('Ctrl Pts',(4.22890241823948,42.9901829018655,19.9805155071603));
#12631=CARTESIAN_POINT('Ctrl Pts',(-5.78223847013127,42.7039255086607,19.5875045339983));
#12632=CARTESIAN_POINT('Ctrl Pts',(-14.4018673989393,42.4176681154558,14.4807054737756));
#12633=CARTESIAN_POINT('Ctrl Pts',(-19.555646410076,42.131410722251,5.88908389131514));
#12634=CARTESIAN_POINT('Ctrl Pts',(-20.0033040813258,41.8451533290461,-4.11976230198829));
#12635=CARTESIAN_POINT('Ctrl Pts',(-15.6371103343542,41.5588959358412,-13.1371761039464));
#12636=CARTESIAN_POINT('Ctrl Pts',(-7.50780198122223,41.2726385426363,-18.993091507325));
#12637=CARTESIAN_POINT('Ctrl Pts',(2.42828004630419,40.9863811494315,-20.2782659912431));
#12638=CARTESIAN_POINT('Ctrl Pts',(11.7799896472929,40.7001237562266,-16.6834186995501));
#12639=CARTESIAN_POINT('Ctrl Pts',(18.2968115897414,40.4138663630218,-9.07365974921141));
#12640=CARTESIAN_POINT('Ctrl Pts',(20.4104543342806,40.1276089698169,0.719700953854232));
#12641=CARTESIAN_POINT('Ctrl Pts',(17.612263806483,39.8413515766121,10.3398635970617));
#12642=CARTESIAN_POINT('Ctrl Pts',(10.5756324311732,39.5550941834072,17.4717089683773));
#12643=CARTESIAN_POINT('Ctrl Pts',(0.993945350602907,39.2688367902023,20.3989384094874));
#12644=CARTESIAN_POINT('Ctrl Pts',(-8.82693747575403,38.9825793969975,18.4171059180458));
#12645=CARTESIAN_POINT('Ctrl Pts',(-16.5235929585668,38.6963220037926,12.0031450598952));
#12646=CARTESIAN_POINT('Ctrl Pts',(-20.2437992975177,38.4100646105878,2.70059356554118));
#12647=CARTESIAN_POINT('Ctrl Pts',(-19.092278366789,38.1238072173828,-7.25186337078843));
#12648=CARTESIAN_POINT('Ctrl Pts',(-13.3461469215555,37.837549824178,-15.4591389781227));
#12649=CARTESIAN_POINT('Ctrl Pts',(-4.3882276588244,37.5512924309731,-19.9461292898609));
#12650=CARTESIAN_POINT('Ctrl Pts',(5.6257309316927,37.2650350377683,-19.6330274521414));
#12651=CARTESIAN_POINT('Ctrl Pts',(14.2858415564729,36.9787776445634,-14.5951823203523));
#12652=CARTESIAN_POINT('Ctrl Pts',(19.5080241806478,36.6925202513585,-6.04496546844805));
#12653=CARTESIAN_POINT('Ctrl Pts',(20.0355459450848,36.4062628581537,3.95998928948713));
#12654=CARTESIAN_POINT('Ctrl Pts',(15.7414570832789,36.1200054649488,13.0119615708027));
#12655=CARTESIAN_POINT('Ctrl Pts',(7.6591425011568,35.833748071744,18.932568504747));
#12656=CARTESIAN_POINT('Ctrl Pts',(-2.2663667247242,35.5474906785391,20.296999905746));
#12657=CARTESIAN_POINT('Ctrl Pts',(-11.6464675295567,35.2612332853342,16.7769004535961));
#12658=CARTESIAN_POINT('Ctrl Pts',(-18.223814923779,34.9749758921294,9.21939410631215));
#12659=CARTESIAN_POINT('Ctrl Pts',(-20.4155464388465,34.6887184989245,-0.556788186472455));
#12660=CARTESIAN_POINT('Ctrl Pts',(-17.6942262915047,34.4024611057196,-10.1989722394641));
#12661=CARTESIAN_POINT('Ctrl Pts',(-10.7147267741649,34.1162037125148,-17.3867560673581));
#12662=CARTESIAN_POINT('Ctrl Pts',(-1.15672602937646,33.8299463193099,-20.3903459223338));
#12663=CARTESIAN_POINT('Ctrl Pts',(8.67969970295505,33.5436889261051,-18.4869858611114));
#12664=CARTESIAN_POINT('Ctrl Pts',(16.4272205108975,33.2574315329002,-12.134592573653));
#12665=CARTESIAN_POINT('Ctrl Pts',(20.2217051056165,32.9711741396953,-2.86215084363134));
#12666=CARTESIAN_POINT('Ctrl Pts',(19.1493397581574,32.6849167464904,7.09942530190823));
#12667=CARTESIAN_POINT('Ctrl Pts',(13.4695112400335,32.3986593532856,15.3518029282142));
#12668=CARTESIAN_POINT('Ctrl Pts',(4.54641158465985,32.1124019600807,19.9111858863013));
#12669=CARTESIAN_POINT('Ctrl Pts',(-2.12890154724792,31.9215636979442,19.7536673096795));
#12670=CARTESIAN_POINT('Ctrl Pts',(-5.24907570922655,31.8261445668759,18.8864847381601));
#12671=CARTESIAN_POINT('Ctrl Pts',(19.4842484552599,54.7290285766324,-2.12588332220932));
#12672=CARTESIAN_POINT('Ctrl Pts',(19.8354583979083,54.6336094455641,1.09304299939541));
#12673=CARTESIAN_POINT('Ctrl Pts',(18.911655612618,54.4427711834275,7.70515508969184));
#12674=CARTESIAN_POINT('Ctrl Pts',(12.9701980791939,54.1565137902227,15.7725856432709));
#12675=CARTESIAN_POINT('Ctrl Pts',(3.90915673857621,53.8702563970178,20.042766622177));
#12676=CARTESIAN_POINT('Ctrl Pts',(-6.09346889584789,53.5839990038129,19.4903521308955));
#12677=CARTESIAN_POINT('Ctrl Pts',(-14.6292678697472,53.2977416106081,14.2471529655649));
#12678=CARTESIAN_POINT('Ctrl Pts',(-19.6447011210637,53.0114842174032,5.57552532151993));
#12679=CARTESIAN_POINT('Ctrl Pts',(-19.932476967658,52.7252268241984,-4.43796305559608));
#12680=CARTESIAN_POINT('Ctrl Pts',(-15.4234987569977,52.4389694309935,-13.3833954996328));
#12681=CARTESIAN_POINT('Ctrl Pts',(-7.20278574910955,52.1527120377887,-19.1081000716486));
#12682=CARTESIAN_POINT('Ctrl Pts',(2.7512846542039,51.8664546445838,-20.2343745810451));
#12683=CARTESIAN_POINT('Ctrl Pts',(12.0432573230443,51.5801972513789,-16.4911959355728));
#12684=CARTESIAN_POINT('Ctrl Pts',(18.4369828824295,51.293939858174,-8.77936155324705));
#12685=CARTESIAN_POINT('Ctrl Pts',(20.3937983068062,51.0076824649692,1.04524937278667));
#12686=CARTESIAN_POINT('Ctrl Pts',(17.442787935738,50.7214250717643,10.6183188590008));
#12687=CARTESIAN_POINT('Ctrl Pts',(10.2941219856521,50.4351676785594,17.6360596477387));
#12688=CARTESIAN_POINT('Ctrl Pts',(0.668146398647312,50.1489102853546,20.4096332452217));
#12689=CARTESIAN_POINT('Ctrl Pts',(-9.11862039271476,49.8626528921497,18.2715710711487));
#12690=CARTESIAN_POINT('Ctrl Pts',(-16.7109655795463,49.5763954989448,11.7364039495027));
#12691=CARTESIAN_POINT('Ctrl Pts',(-20.2817698466404,49.29013810574,2.37683816578823));
#12692=CARTESIAN_POINT('Ctrl Pts',(-18.9717091389687,49.0038807125351,-7.55472039892717));
#12693=CARTESIAN_POINT('Ctrl Pts',(-13.0960532321718,48.7176233193303,-15.6682142461347));
#12694=CARTESIAN_POINT('Ctrl Pts',(-4.06879526501619,48.4313659261255,-20.0111082402));
#12695=CARTESIAN_POINT('Ctrl Pts',(5.93762973432133,48.1451085329206,-19.5382727247972));
#12696=CARTESIAN_POINT('Ctrl Pts',(14.5151474282259,47.8588511397157,-14.3634968949836));
#12697=CARTESIAN_POINT('Ctrl Pts',(19.5995540470623,47.5725937465108,-5.73210511764381));
#12698=CARTESIAN_POINT('Ctrl Pts',(19.9672728293946,47.286336353306,4.27873388709882));
#12699=CARTESIAN_POINT('Ctrl Pts',(15.5298112157868,47.0000789601011,13.2598835410808));
#12700=CARTESIAN_POINT('Ctrl Pts',(7.35505683079602,46.7138215668962,19.0500049064771));
#12701=CARTESIAN_POINT('Ctrl Pts',(-2.58971267827268,46.4275641736914,20.2556889827221));
#12702=CARTESIAN_POINT('Ctrl Pts',(-11.9112605436505,46.1413067804865,16.5867845040042));
#12703=CARTESIAN_POINT('Ctrl Pts',(-18.3663300398612,45.8550493872817,8.92622365772668));
#12704=CARTESIAN_POINT('Ctrl Pts',(-20.401490527521,45.5687919940768,-0.882458030954929));
#12705=CARTESIAN_POINT('Ctrl Pts',(-17.5269749081496,45.2825346008719,-10.4787737111747));
#12706=CARTESIAN_POINT('Ctrl Pts',(-10.4345434546898,44.9962772076671,-17.5533430096121));
#12707=CARTESIAN_POINT('Ctrl Pts',(-0.831009755139143,44.7100198144622,
-20.4036509161419));
#12708=CARTESIAN_POINT('Ctrl Pts',(8.97250878051982,44.4237624212574,-18.3437628120407));
#12709=CARTESIAN_POINT('Ctrl Pts',(16.616767828721,44.1375050280525,-11.8693965662664));
#12710=CARTESIAN_POINT('Ctrl Pts',(20.2621549379,43.8512476348476,-2.5386266352983));
#12711=CARTESIAN_POINT('Ctrl Pts',(19.0313974417944,43.5649902416428,7.40307093937211));
#12712=CARTESIAN_POINT('Ctrl Pts',(13.2206805953012,43.2787328484379,15.5631986595924));
#12713=CARTESIAN_POINT('Ctrl Pts',(4.22836975939536,42.992475455233,19.9779988261773));
#12714=CARTESIAN_POINT('Ctrl Pts',(-5.7815101581119,42.7062180620282,19.5850373554038));
#12715=CARTESIAN_POINT('Ctrl Pts',(-14.4000533863935,42.4199606688233,14.4788815310413));
#12716=CARTESIAN_POINT('Ctrl Pts',(-19.5531832442276,42.1337032756185,5.88834212139276));
#12717=CARTESIAN_POINT('Ctrl Pts',(-20.0007845299679,41.8474458824136,-4.11924339007953));
#12718=CARTESIAN_POINT('Ctrl Pts',(-15.6351407346112,41.5611884892087,-13.1355213878175));
#12719=CARTESIAN_POINT('Ctrl Pts',(-7.50685632281498,41.2749310960039,-18.990699199069));
#12720=CARTESIAN_POINT('Ctrl Pts',(2.42797418801882,40.988673702799,-20.275711806574));
#12721=CARTESIAN_POINT('Ctrl Pts',(11.778505877972,40.7024163095941,-16.6813173101961));
#12722=CARTESIAN_POINT('Ctrl Pts',(18.2945069826475,40.4161589163894,-9.07251686043413));
#12723=CARTESIAN_POINT('Ctrl Pts',(20.4078834995962,40.1299015231844,0.719610302654397));
#12724=CARTESIAN_POINT('Ctrl Pts',(17.6100454228095,39.8436441299796,10.3385612213511));
#12725=CARTESIAN_POINT('Ctrl Pts',(10.5743003587843,39.5573867367747,17.4695082885356));
#12726=CARTESIAN_POINT('Ctrl Pts',(0.993820156467551,39.2711293435698,20.3963690253115));
#12727=CARTESIAN_POINT('Ctrl Pts',(-8.82582566331469,38.984871950365,18.4147861590682));
#12728=CARTESIAN_POINT('Ctrl Pts',(-16.5215117003454,38.6986145571601,12.0016331826417));
#12729=CARTESIAN_POINT('Ctrl Pts',(-20.2412494541613,38.4123571639553,2.70025340752747));
#12730=CARTESIAN_POINT('Ctrl Pts',(-19.0898735652784,38.1260997707503,-7.25094994957927));
#12731=CARTESIAN_POINT('Ctrl Pts',(-13.3444658841383,37.8398423775456,-15.4571917950747));
#12732=CARTESIAN_POINT('Ctrl Pts',(-4.38767493189203,37.5535849843406,-19.9436169400549));
#12733=CARTESIAN_POINT('Ctrl Pts',(5.62502233286113,37.2673275911359,-19.6305545396266));
#12734=CARTESIAN_POINT('Ctrl Pts',(14.2840421581553,36.9810701979309,-14.5933439584875));
#12735=CARTESIAN_POINT('Ctrl Pts',(19.5055670131628,36.694812804726,-6.04420406418323));
#12736=CARTESIAN_POINT('Ctrl Pts',(20.033022332603,36.4085554115212,3.95949050206097));
#12737=CARTESIAN_POINT('Ctrl Pts',(15.7394743404435,36.1222980183163,13.0103226263072));
#12738=CARTESIAN_POINT('Ctrl Pts',(7.65817778021698,35.8360406251115,18.9301838197395));
#12739=CARTESIAN_POINT('Ctrl Pts',(-2.26608126017527,35.5497832319066,20.2944433614791));
#12740=CARTESIAN_POINT('Ctrl Pts',(-11.6450005789278,35.2635258387017,16.7747872894531));
#12741=CARTESIAN_POINT('Ctrl Pts',(-18.2215195097566,34.9772684454969,9.2182328615669));
#12742=CARTESIAN_POINT('Ctrl Pts',(-20.4129749654698,34.691011052292,-0.556718055753438));
#12743=CARTESIAN_POINT('Ctrl Pts',(-17.6919975787392,34.4047536590871,-10.1976876089435));
#12744=CARTESIAN_POINT('Ctrl Pts',(-10.7133771925845,34.1184962658823,-17.3845660899578));
#12745=CARTESIAN_POINT('Ctrl Pts',(-1.15658031064088,33.8322388726774,-20.3877776163586));
#12746=CARTESIAN_POINT('Ctrl Pts',(8.67860639373843,33.5459814794727,-18.4846573084111));
#12747=CARTESIAN_POINT('Ctrl Pts',(16.4251514758282,33.2597240862677,-12.1330641235064));
#12748=CARTESIAN_POINT('Ctrl Pts',(20.2191578770462,32.9734666930628,-2.86179036864081));
#12749=CARTESIAN_POINT('Ctrl Pts',(19.1469281048403,32.6872092998579,7.09853114565834));
#12750=CARTESIAN_POINT('Ctrl Pts',(13.4678139881271,32.4009519066531,15.3498691352418));
#12751=CARTESIAN_POINT('Ctrl Pts',(4.5458403758454,32.1146945134482,19.9086782143819));
#12752=CARTESIAN_POINT('Ctrl Pts',(-2.12863576871351,31.9238562513117,19.7511787652746));
#12753=CARTESIAN_POINT('Ctrl Pts',(-5.24841461006088,31.8284371202434,18.8841060642764));
#12754=CARTESIAN_POINT('Ctrl Pts',(-20.0016480474856,44.6862865601552,-6.11419490142533E-7));
#12755=CARTESIAN_POINT('Ctrl Pts',(-20.0016627648924,44.6883090333546,0.0700137572427787));
#12756=CARTESIAN_POINT('Ctrl Pts',(-20.0013029715731,44.6903315058028,0.140027977318217));
#12757=CARTESIAN_POINT('Ctrl Pts',(-19.9847713738877,44.735807209023,1.71422382402875));
#12758=CARTESIAN_POINT('Ctrl Pts',(-19.7956682601808,44.7792600273194,3.21658553673511));
#12759=CARTESIAN_POINT('Ctrl Pts',(-19.1055052660004,44.8643330219065,6.08110598536318));
#12760=CARTESIAN_POINT('Ctrl Pts',(-18.6179121008944,44.9059533502831,7.44650295783216));
#12761=CARTESIAN_POINT('Ctrl Pts',(-17.8340157590923,44.9578378296743,9.06272920899937));
#12762=CARTESIAN_POINT('Ctrl Pts',(-17.6702951987147,44.9681052531603,9.37837089563721));
#12763=CARTESIAN_POINT('Ctrl Pts',(-16.9524014958937,45.01091304314,10.6748254498206));
#12764=CARTESIAN_POINT('Ctrl Pts',(-16.3216240003606,45.0434556852293,11.6133103446484));
#12765=CARTESIAN_POINT('Ctrl Pts',(-14.9369551450729,45.1073990053014,13.3415031665684));
#12766=CARTESIAN_POINT('Ctrl Pts',(-14.1881652613203,45.1387996600321,14.1352771304741));
#12767=CARTESIAN_POINT('Ctrl Pts',(-12.908953913962,45.1885365907449,15.2887572457148));
#12768=CARTESIAN_POINT('Ctrl Pts',(-12.4172626085036,45.2068739563697,15.6916754010981));
#12769=CARTESIAN_POINT('Ctrl Pts',(-11.6967239525222,45.2327935560598,16.2266010892505));
#12770=CARTESIAN_POINT('Ctrl Pts',(-11.4828341087372,45.2403765531988,16.3789125777412));
#12771=CARTESIAN_POINT('Ctrl Pts',(-11.109373927295,45.2534366724742,16.6337697525477));
#12772=CARTESIAN_POINT('Ctrl Pts',(-10.9512198809843,45.2589136069458,16.7383858273259));
#12773=CARTESIAN_POINT('Ctrl Pts',(-9.83991963071197,45.2970402159351,17.4505114684273));
#12774=CARTESIAN_POINT('Ctrl Pts',(-8.83539235885343,45.3296923350143,17.977996653878));
#12775=CARTESIAN_POINT('Ctrl Pts',(-6.79356867277772,45.3936903623989,18.8401575800668));
#12776=CARTESIAN_POINT('Ctrl Pts',(-5.75919430246703,45.4250362445961,19.1817051875913));
#12777=CARTESIAN_POINT('Ctrl Pts',(-4.08729332720188,45.4747166550239,19.5877864574033));
#12778=CARTESIAN_POINT('Ctrl Pts',(-3.46322380207693,45.4930522515655,19.7084585858812));
#12779=CARTESIAN_POINT('Ctrl Pts',(-2.5721348851619,45.5190555898794,19.836882586482));
#12780=CARTESIAN_POINT('Ctrl Pts',(-2.30860403361488,45.5267240798773,19.8694868515864));
#12781=CARTESIAN_POINT('Ctrl Pts',(-1.86068563947057,45.5397312531882,19.9157388444079));
#12782=CARTESIAN_POINT('Ctrl Pts',(-1.67658480393646,45.5450697414216,19.9321360069512));
#12783=CARTESIAN_POINT('Ctrl Pts',(-0.361325814592334,45.5831687455611,
20.0305392280136));
#12784=CARTESIAN_POINT('Ctrl Pts',(0.777072078537686,45.6159316983543,20.0169164702044));
#12785=CARTESIAN_POINT('Ctrl Pts',(2.9851139273017,45.6799851115339,19.8037608184703));
#12786=CARTESIAN_POINT('Ctrl Pts',(4.05554656944407,45.7112755430404,19.6126151793173));
#12787=CARTESIAN_POINT('Ctrl Pts',(5.71756369515048,45.7608995592217,19.175427131981));
#12788=CARTESIAN_POINT('Ctrl Pts',(6.32392254753474,45.7792341910562,18.9848749033145));
#12789=CARTESIAN_POINT('Ctrl Pts',(7.17069418781166,45.8052925747819,18.6735166733603));
#12790=CARTESIAN_POINT('Ctrl Pts',(7.41982604086596,45.8130170610238,18.5761582038337));
#12791=CARTESIAN_POINT('Ctrl Pts',(7.83407455728338,45.8259698033787,18.4044769294435));
#12792=CARTESIAN_POINT('Ctrl Pts',(8.00031803868429,45.831197860214,18.3328801659778));
#12793=CARTESIAN_POINT('Ctrl Pts',(9.20439526197818,45.8692986568783,17.7944090530314));
#12794=CARTESIAN_POINT('Ctrl Pts',(10.2028349827428,45.90217382497,17.2392384090637));
#12795=CARTESIAN_POINT('Ctrl Pts',(12.0452305155958,45.9662833148581,16.0002487875683));
#12796=CARTESIAN_POINT('Ctrl Pts',(12.894409855625,45.9975176050892,15.324238467856));
#12797=CARTESIAN_POINT('Ctrl Pts',(14.1472496037856,46.0470853351594,14.1507280203492));
#12798=CARTESIAN_POINT('Ctrl Pts',(14.5900775769225,46.0654198011893,13.6947932190192));
#12799=CARTESIAN_POINT('Ctrl Pts',(15.1882299552634,46.0915332919875,13.0168367677751));
#12800=CARTESIAN_POINT('Ctrl Pts',(15.3623153347183,46.0993130375962,12.8112468559828));
#12801=CARTESIAN_POINT('Ctrl Pts',(15.6437907863728,46.1122098590755,12.4646706429852));
#12802=CARTESIAN_POINT('Ctrl Pts',(15.7536112914635,46.1173267317085,12.3256617132927));
#12803=CARTESIAN_POINT('Ctrl Pts',(16.5558507879358,46.1553656675602,11.2813820014596));
#12804=CARTESIAN_POINT('Ctrl Pts',(17.1713282680685,46.1882901405508,10.3168971489766));
#12805=CARTESIAN_POINT('Ctrl Pts',(18.2323770991634,46.2542177755166,8.29519868393697));
#12806=CARTESIAN_POINT('Ctrl Pts',(18.6775416510115,46.2872209390236,7.23777203544348));
#12807=CARTESIAN_POINT('Ctrl Pts',(19.2387216600752,46.3397683023238,5.50670975217207));
#12808=CARTESIAN_POINT('Ctrl Pts',(19.4149364861891,46.3593136952013,4.85237700493734));
#12809=CARTESIAN_POINT('Ctrl Pts',(19.6290699100721,46.3887248198148,3.85690764136097));
#12810=CARTESIAN_POINT('Ctrl Pts',(19.6922724076743,46.3985926289143,3.52107227938196));
#12811=CARTESIAN_POINT('Ctrl Pts',(19.8578874912136,46.4286463911576,2.49388677496846));
#12812=CARTESIAN_POINT('Ctrl Pts',(19.9322076482334,46.448833931764,1.79793118809898));
#12813=CARTESIAN_POINT('Ctrl Pts',(19.9897219172634,46.479611080048,0.733650812720576));
#12814=CARTESIAN_POINT('Ctrl Pts',(19.9994390793288,46.4902021834085,0.366820836693052));
#12815=CARTESIAN_POINT('Ctrl Pts',(19.9991316808277,46.5007921189597,-1.65673427241709E-7));
#12816=CARTESIAN_POINT('Ctrl Pts',(19.6058679089308,47.4014857094307,-2.35004949604E-6));
#12817=CARTESIAN_POINT('Ctrl Pts',(19.6061740040385,47.3719604931664,0.999794912768676));
#12818=CARTESIAN_POINT('Ctrl Pts',(19.5309120466205,47.3419932428675,2.01748934055075));
#12819=CARTESIAN_POINT('Ctrl Pts',(19.2117172560022,47.2810141197336,4.06246858271083));
#12820=CARTESIAN_POINT('Ctrl Pts',(18.9667572047269,47.2500022468987,5.08954853820555));
#12821=CARTESIAN_POINT('Ctrl Pts',(17.9634405255285,47.1553996945899,8.14022268693043));
#12822=CARTESIAN_POINT('Ctrl Pts',(16.9375203307932,47.090242081312,10.1366157232918));
#12823=CARTESIAN_POINT('Ctrl Pts',(14.8535995155971,46.9893717937871,12.8530104470574));
#12824=CARTESIAN_POINT('Ctrl Pts',(14.0673332490154,46.9552260533442,13.710494661795));
#12825=CARTESIAN_POINT('Ctrl Pts',(12.324787335893,46.8858899499222,15.2929420121649));
#12826=CARTESIAN_POINT('Ctrl Pts',(11.3688962886282,46.8506995869432,16.0182592577261));
#12827=CARTESIAN_POINT('Ctrl Pts',(9.30917201763465,46.7792742384493,17.2984188684295));
#12828=CARTESIAN_POINT('Ctrl Pts',(8.20532392549431,46.7430392529343,17.8532712505721));
#12829=CARTESIAN_POINT('Ctrl Pts',(5.87668638712623,46.6695246593684,18.7490991392169));
#12830=CARTESIAN_POINT('Ctrl Pts',(4.65184738136375,46.6322450513174,19.0899962302302));
#12831=CARTESIAN_POINT('Ctrl Pts',(2.12317312827856,46.5566412126794,19.5321258166637));
#12832=CARTESIAN_POINT('Ctrl Pts',(0.819318935804336,46.5183169820924,19.6333606089943));
#12833=CARTESIAN_POINT('Ctrl Pts',(-1.8172505992862,46.4406238983824,19.5689784274679));
#12834=CARTESIAN_POINT('Ctrl Pts',(-3.14975890262752,46.4012550452595,19.4015921600057));
#12835=CARTESIAN_POINT('Ctrl Pts',(-5.78614935063415,46.3214727164774,18.7817224799415));
#12836=CARTESIAN_POINT('Ctrl Pts',(-7.09026290811821,46.2810592408184,18.3308951379148));
#12837=CARTESIAN_POINT('Ctrl Pts',(-9.60624312251386,46.1991876669644,17.1489305071643));
#12838=CARTESIAN_POINT('Ctrl Pts',(-10.8179450503474,46.1577295687693,16.4175294810592));
#12839=CARTESIAN_POINT('Ctrl Pts',(-13.076568432333,46.0737687498433,14.6800334946838));
#12840=CARTESIAN_POINT('Ctrl Pts',(-14.1244418298664,46.0312660291123,13.6752289201325));
#12841=CARTESIAN_POINT('Ctrl Pts',(-15.9953659969882,45.9452159651142,11.4309548671517));
#12842=CARTESIAN_POINT('Ctrl Pts',(-16.8184307628527,45.9016686218472,10.191468778697));
#12843=CARTESIAN_POINT('Ctrl Pts',(-18.1704623824789,45.8135293127771,7.52309152585755));
#12844=CARTESIAN_POINT('Ctrl Pts',(-18.6981606676913,45.768937346974,6.0935598434139));
#12845=CARTESIAN_POINT('Ctrl Pts',(-19.4166246458034,45.6787087928319,3.11533187496504));
#12846=CARTESIAN_POINT('Ctrl Pts',(-19.6074770554639,45.6330722044928,1.5666531849252));
#12847=CARTESIAN_POINT('Ctrl Pts',(-19.6085849972806,45.5870018018057,2.57286242858661E-6));
#12848=CARTESIAN_POINT('Ctrl Pts',(19.8820073422271,53.8215324189203,-2.16928191600194));
#12849=CARTESIAN_POINT('Ctrl Pts',(20.2403878253599,53.726113287852,1.11536418941958));
#12850=CARTESIAN_POINT('Ctrl Pts',(19.2977258809055,53.5352750257155,7.8624468438005));
#12851=CARTESIAN_POINT('Ctrl Pts',(13.2349771445217,53.2490176325106,16.0945758546795));
#12852=CARTESIAN_POINT('Ctrl Pts',(3.98895985894218,52.9627602393057,20.4519269391316));
#12853=CARTESIAN_POINT('Ctrl Pts',(-6.21786348556277,52.6765028461009,19.8882367934701));
#12854=CARTESIAN_POINT('Ctrl Pts',(-14.9279158248491,52.3902454528961,14.5379999990931));
#12855=CARTESIAN_POINT('Ctrl Pts',(-20.0457362021479,52.1039880596911,5.68934654186943));
#12856=CARTESIAN_POINT('Ctrl Pts',(-20.3393868297179,51.8177306664862,-4.52856154202624));
#12857=CARTESIAN_POINT('Ctrl Pts',(-15.7383604631598,51.5314732732815,-13.6566096586205));
#12858=CARTESIAN_POINT('Ctrl Pts',(-7.34982640825425,51.2452158800765,-19.4981807763597));
#12859=CARTESIAN_POINT('Ctrl Pts',(2.80745052162402,50.9589584868718,-20.6474474961662));
#12860=CARTESIAN_POINT('Ctrl Pts',(12.2891133779716,50.6727010936669,-16.8278540603191));
#12861=CARTESIAN_POINT('Ctrl Pts',(18.8133631056067,50.3864437004619,-8.95858708284989));
#12862=CARTESIAN_POINT('Ctrl Pts',(20.8101257723898,50.1001863072572,1.06658752638448));
#12863=CARTESIAN_POINT('Ctrl Pts',(17.7988722504664,49.8139289140522,10.8350856291711));
#12864=CARTESIAN_POINT('Ctrl Pts',(10.5042704657129,49.5276715208474,17.9960894911562));
#12865=CARTESIAN_POINT('Ctrl Pts',(0.68178621663003,49.2414141276425,20.8262839719749));
#12866=CARTESIAN_POINT('Ctrl Pts',(-9.30477169522859,48.9551567344375,18.6445745088112));
#12867=CARTESIAN_POINT('Ctrl Pts',(-17.0521101688465,48.6688993412327,11.9759957724126));
#12868=CARTESIAN_POINT('Ctrl Pts',(-20.6958103167559,48.382641948028,2.42535992688936));
#12869=CARTESIAN_POINT('Ctrl Pts',(-19.3590054858939,48.096384554823,-7.7089455976667));
#12870=CARTESIAN_POINT('Ctrl Pts',(-13.3634014999958,47.8101271616183,-15.9880716767965));
#12871=CARTESIAN_POINT('Ctrl Pts',(-4.15185734081463,47.5238697684133,-20.4196233119075));
#12872=CARTESIAN_POINT('Ctrl Pts',(6.05884297286789,47.2376123752085,-19.9371351359873));
#12873=CARTESIAN_POINT('Ctrl Pts',(14.8114656741391,46.9513549820037,-14.6567192839493));
#12874=CARTESIAN_POINT('Ctrl Pts',(19.9996674806065,46.6650975887987,-5.84912269133733));
#12875=CARTESIAN_POINT('Ctrl Pts',(20.3748930268287,46.3788401955939,4.36608173708974));
#12876=CARTESIAN_POINT('Ctrl Pts',(15.8468432295215,46.092582802389,13.5305763088487));
#12877=CARTESIAN_POINT('Ctrl Pts',(7.50520601456908,45.8063254091841,19.4388996157068));
#12878=CARTESIAN_POINT('Ctrl Pts',(-2.64258014806862,45.5200680159793,20.6691970272531));
#12879=CARTESIAN_POINT('Ctrl Pts',(-12.1544219616356,45.2338106227744,16.9253940092725));
#12880=CARTESIAN_POINT('Ctrl Pts',(-18.7412679265197,44.9475532295696,9.10844729341249));
#12881=CARTESIAN_POINT('Ctrl Pts',(-20.8179750253205,44.6612958363647,-0.900472895572584));
#12882=CARTESIAN_POINT('Ctrl Pts',(-17.8847778506707,44.3750384431599,-10.6926917482302));
#12883=CARTESIAN_POINT('Ctrl Pts',(-10.6475585569262,44.088781049955,-17.9116842415039));
#12884=CARTESIAN_POINT('Ctrl Pts',(-0.847974333294289,43.8025236567502,
-20.8201795170116));
#12885=CARTESIAN_POINT('Ctrl Pts',(9.1556772999187,43.5162662635452,-18.7182400019411));
#12886=CARTESIAN_POINT('Ctrl Pts',(16.9559894260284,43.2300088703405,-12.1117033556363));
#12887=CARTESIAN_POINT('Ctrl Pts',(20.6757949811244,42.9437514771355,-2.59045121340334));
#12888=CARTESIAN_POINT('Ctrl Pts',(19.4199122905147,42.6574940839306,7.55420030309184));
#12889=CARTESIAN_POINT('Ctrl Pts',(13.490573057858,42.3712366907258,15.8809122584665));
#12890=CARTESIAN_POINT('Ctrl Pts',(4.31468945517329,42.0849792975209,20.3858379885627));
#12891=CARTESIAN_POINT('Ctrl Pts',(-5.89953630681293,41.7987219043161,19.9848544391775));
#12892=CARTESIAN_POINT('Ctrl Pts',(-14.6940220547527,41.5124645111112,14.7744594298729));
#12893=CARTESIAN_POINT('Ctrl Pts',(-19.9523500449508,41.2262071179064,6.00854918214606));
#12894=CARTESIAN_POINT('Ctrl Pts',(-20.4090888491704,40.9399497247015,-4.20333533484782));
#12895=CARTESIAN_POINT('Ctrl Pts',(-15.9543229888732,40.6536923314967,-13.4036753749569));
#12896=CARTESIAN_POINT('Ctrl Pts',(-7.6601044044414,40.3674349382917,-19.3783832169655));
#12897=CARTESIAN_POINT('Ctrl Pts',(2.47753986112505,40.081177545087,-20.6896286053439));
#12898=CARTESIAN_POINT('Ctrl Pts',(12.0189571870956,39.7949201518821,-17.0218566474175));
#12899=CARTESIAN_POINT('Ctrl Pts',(18.667978643597,39.5086627586772,-9.25772698629711));
#12900=CARTESIAN_POINT('Ctrl Pts',(20.8244985061819,39.2224053654723,0.734300726136336));
#12901=CARTESIAN_POINT('Ctrl Pts',(17.9695442013057,38.9361479722674,10.5496169024268));
#12902=CARTESIAN_POINT('Ctrl Pts',(10.7901685164842,38.6498905790626,17.8261380836253));
#12903=CARTESIAN_POINT('Ctrl Pts',(1.01410841375021,38.3636331858577,20.8127489706387));
#12904=CARTESIAN_POINT('Ctrl Pts',(-9.00599973266021,38.0773757926528,18.7907132490618));
#12905=CARTESIAN_POINT('Ctrl Pts',(-16.8587886994996,37.791118399448,12.2466395051997));
#12906=CARTESIAN_POINT('Ctrl Pts',(-20.6544627241623,37.5048610062431,2.75537750166383));
#12907=CARTESIAN_POINT('Ctrl Pts',(-19.4795821698592,37.2186036130384,-7.39897385225628));
#12908=CARTESIAN_POINT('Ctrl Pts',(-13.6168853509782,36.9323462198335,-15.772741325806));
#12909=CARTESIAN_POINT('Ctrl Pts',(-4.47724674959236,36.6460888266286,-20.350754216341));
#12910=CARTESIAN_POINT('Ctrl Pts',(5.73985387411114,36.3598314334237,-20.0313008300997));
#12911=CARTESIAN_POINT('Ctrl Pts',(14.5756425251695,36.0735740402189,-14.8912585408284));
#12912=CARTESIAN_POINT('Ctrl Pts',(19.9037617563098,35.7873166470141,-6.16759295535922));
#12913=CARTESIAN_POINT('Ctrl Pts',(20.4419847678246,35.501059253809,4.04032118507326));
#12914=CARTESIAN_POINT('Ctrl Pts',(16.0607865039894,35.2148018606043,13.2759207538995));
#12915=CARTESIAN_POINT('Ctrl Pts',(7.81451500142174,34.9285444673993,19.3166324516581));
#12916=CARTESIAN_POINT('Ctrl Pts',(-2.31234198487897,34.6422870741945,20.7087425537883));
#12917=CARTESIAN_POINT('Ctrl Pts',(-11.8827264533771,34.3560296809896,17.117234762035));
#12918=CARTESIAN_POINT('Ctrl Pts',(-18.5935011782582,34.0697722877849,9.40641769358296));
#12919=CARTESIAN_POINT('Ctrl Pts',(-20.8296939031357,33.7835148945799,-0.568083127701929));
#12920=CARTESIAN_POINT('Ctrl Pts',(-18.0531693789386,33.4972575013751,-10.4058674407485));
#12921=CARTESIAN_POINT('Ctrl Pts',(-10.932084489912,33.2110001081703,-17.739461833486));
#12922=CARTESIAN_POINT('Ctrl Pts',(-1.18019128621069,32.9247427149654,-20.8039821855523));
#12923=CARTESIAN_POINT('Ctrl Pts',(8.85577519710541,32.6384853217606,-18.8620107522479));
#12924=CARTESIAN_POINT('Ctrl Pts',(16.7604610797938,32.3522279285557,-12.3807535812699));
#12925=CARTESIAN_POINT('Ctrl Pts',(20.6319206735392,32.0659705353507,-2.92021204692769));
#12926=CARTESIAN_POINT('Ctrl Pts',(19.5378004206586,31.7797131421459,7.2434433111845));
#12927=CARTESIAN_POINT('Ctrl Pts',(13.7427535972633,31.493455748941,15.6632281322513));
#12928=CARTESIAN_POINT('Ctrl Pts',(4.63863664625279,31.2071983557361,20.3151013930574));
#12929=CARTESIAN_POINT('Ctrl Pts',(-2.17208338679676,31.0163600935996,20.1543888609112));
#12930=CARTESIAN_POINT('Ctrl Pts',(-5.35555774973262,30.9209409625313,19.2696134153425));
#12931=CARTESIAN_POINT('Ctrl Pts',(19.882015101566,54.1584531662375,-2.16928276260628));
#12932=CARTESIAN_POINT('Ctrl Pts',(20.2404236930918,54.0630340351692,1.11562096321552));
#12933=CARTESIAN_POINT('Ctrl Pts',(19.2977511034636,53.8721957730326,7.86230346211379));
#12934=CARTESIAN_POINT('Ctrl Pts',(13.2349992919163,53.5859383798277,16.0946731949103));
#12935=CARTESIAN_POINT('Ctrl Pts',(3.98896495953832,53.2996809866229,20.4519219837872));
#12936=CARTESIAN_POINT('Ctrl Pts',(-6.21787247295837,53.013423593418,19.8882852218367));
#12937=CARTESIAN_POINT('Ctrl Pts',(-14.9279388286486,52.7271662002131,14.5380130717443));
#12938=CARTESIAN_POINT('Ctrl Pts',(-20.0457666372803,52.4409088070083,5.68935977888184));
#12939=CARTESIAN_POINT('Ctrl Pts',(-20.3394178985806,52.1546514138034,-4.5285707370861));
#12940=CARTESIAN_POINT('Ctrl Pts',(-15.7383844244987,51.8683940205986,-13.6566293271281));
#12941=CARTESIAN_POINT('Ctrl Pts',(-7.34983762848069,51.5821366273937,-19.4982110782957));
#12942=CARTESIAN_POINT('Ctrl Pts',(2.80745480935421,51.2958792341888,-20.6474786824237));
#12943=CARTESIAN_POINT('Ctrl Pts',(12.2891321083321,51.009621840984,-16.8278798594047));
#12944=CARTESIAN_POINT('Ctrl Pts',(18.8133917878895,50.7233644477791,-8.9586006667782));
#12945=CARTESIAN_POINT('Ctrl Pts',(20.8101574956848,50.4371070545742,1.06658911564764));
#12946=CARTESIAN_POINT('Ctrl Pts',(17.7988993847101,50.1508496613694,10.8351021653035));
#12947=CARTESIAN_POINT('Ctrl Pts',(10.5042864788456,49.8645922681645,17.9961169162953));
#12948=CARTESIAN_POINT('Ctrl Pts',(0.681787256114834,49.5783348749596,20.8263157255456));
#12949=CARTESIAN_POINT('Ctrl Pts',(-9.30478588008312,49.2920774817548,18.6446029294641));
#12950=CARTESIAN_POINT('Ctrl Pts',(-17.052136164146,49.0058200885499,11.9760140305608));
#12951=CARTESIAN_POINT('Ctrl Pts',(-20.6958418667935,48.7195626953451,2.42536362367553));
#12952=CARTESIAN_POINT('Ctrl Pts',(-19.3590349979964,48.4333053021402,-7.70895734938287));
#12953=CARTESIAN_POINT('Ctrl Pts',(-13.3634218720267,48.1470479089353,-15.9880960501874));
#12954=CARTESIAN_POINT('Ctrl Pts',(-4.15186367017042,47.8607905157305,-20.4196544408173));
#12955=CARTESIAN_POINT('Ctrl Pts',(6.05885220935598,47.5745331225256,-19.9371655294731));
#12956=CARTESIAN_POINT('Ctrl Pts',(14.8114882536886,47.2882757293207,-14.6567416275742));
#12957=CARTESIAN_POINT('Ctrl Pts',(19.999697969383,47.0020183361159,-5.84913160812478));
#12958=CARTESIAN_POINT('Ctrl Pts',(20.3749240876235,46.7157609429111,4.3660883930297));
#12959=CARTESIAN_POINT('Ctrl Pts',(15.8468673874663,46.4295035497061,13.5305969357253));
#12960=CARTESIAN_POINT('Ctrl Pts',(7.50521745598693,46.1432461565013,19.4389292496142));
#12961=CARTESIAN_POINT('Ctrl Pts',(-2.64258417658742,45.8569887632964,20.6692285367031));
#12962=CARTESIAN_POINT('Ctrl Pts',(-12.1544404906166,45.5707313700916,16.9254198114298));
#12963=CARTESIAN_POINT('Ctrl Pts',(-18.7412964969115,45.2844739768867,9.10846117891405));
#12964=CARTESIAN_POINT('Ctrl Pts',(-20.818006761578,44.9982165836819,-0.900474268311177));
#12965=CARTESIAN_POINT('Ctrl Pts',(-17.884805115374,44.711959190477,-10.6927080488558));
#12966=CARTESIAN_POINT('Ctrl Pts',(-10.6475747887479,44.4257017972721,-17.911711547225));
#12967=CARTESIAN_POINT('Ctrl Pts',(-0.847975626000782,44.1394444040673,
-20.8202112566298));
#12968=CARTESIAN_POINT('Ctrl Pts',(9.15569125742084,43.8531870108624,-18.7182685372275));
#12969=CARTESIAN_POINT('Ctrl Pts',(16.9560152748269,43.5669296176575,-12.1117218194943));
#12970=CARTESIAN_POINT('Ctrl Pts',(20.6758265006334,43.2806722244527,-2.59045516245342));
#12971=CARTESIAN_POINT('Ctrl Pts',(19.4199418954754,42.9944148312478,7.55421181919965));
#12972=CARTESIAN_POINT('Ctrl Pts',(13.4905936237534,42.7081574380429,15.8809364683485));
#12973=CARTESIAN_POINT('Ctrl Pts',(4.31469603276285,42.4219000448381,20.3858690660427));
#12974=CARTESIAN_POINT('Ctrl Pts',(-5.89954530044473,42.1356426516332,19.9848849053722));
#12975=CARTESIAN_POINT('Ctrl Pts',(-14.694044455263,41.8493852584283,14.7744819530071));
#12976=CARTESIAN_POINT('Ctrl Pts',(-19.9523804615937,41.5631278652235,6.00855834196412));
#12977=CARTESIAN_POINT('Ctrl Pts',(-20.4091199620956,41.2768704720186,-4.20334174268201));
#12978=CARTESIAN_POINT('Ctrl Pts',(-15.9543473106671,40.9906130788138,-13.40369580838));
#12979=CARTESIAN_POINT('Ctrl Pts',(-7.66011608199624,40.7043556856089,-19.3784127586167));
#12980=CARTESIAN_POINT('Ctrl Pts',(2.47754363804592,40.4180982924041,-20.6896601459419));
#12981=CARTESIAN_POINT('Ctrl Pts',(12.0189755095652,40.1318408991992,-17.0218825966283));
#12982=CARTESIAN_POINT('Ctrl Pts',(18.6680071022621,39.8455835059943,-9.25774109937032));
#12983=CARTESIAN_POINT('Ctrl Pts',(20.8245302523833,39.5593261127894,0.734301845551369));
#12984=CARTESIAN_POINT('Ctrl Pts',(17.9695715952335,39.2730687195846,10.5496329849401));
#12985=CARTESIAN_POINT('Ctrl Pts',(10.7901849657073,38.9868113263797,17.826165258934));
#12986=CARTESIAN_POINT('Ctrl Pts',(1.01410995972682,38.7005539331749,20.81278069893));
#12987=CARTESIAN_POINT('Ctrl Pts',(-9.00601346199351,38.41429653997,18.7907418948295));
#12988=CARTESIAN_POINT('Ctrl Pts',(-16.8588144001008,38.1280391467652,12.2466581747665));
#12989=CARTESIAN_POINT('Ctrl Pts',(-20.6544942111877,37.8417817535602,2.75538170213111));
#12990=CARTESIAN_POINT('Ctrl Pts',(-19.4796118657114,37.5555243603555,-7.39898513171288));
#12991=CARTESIAN_POINT('Ctrl Pts',(-13.6169061095779,37.2692669671505,-15.7727653708132));
#12992=CARTESIAN_POINT('Ctrl Pts',(-4.47725357470453,36.9830095739457,-20.3507852402813));
#12993=CARTESIAN_POINT('Ctrl Pts',(5.73986262373496,36.6967521807408,-20.0313313672114));
#12994=CARTESIAN_POINT('Ctrl Pts',(14.5756647463655,36.410494787536,-14.8912812417979));
#12995=CARTESIAN_POINT('Ctrl Pts',(19.9037920965896,36.1242373943311,-6.16760235807353));
#12996=CARTESIAN_POINT('Ctrl Pts',(20.4420159354636,35.8379800011263,4.04032734527402));
#12997=CARTESIAN_POINT('Ctrl Pts',(16.0608109789909,35.5517226079214,13.2759409908208));
#12998=CARTESIAN_POINT('Ctrl Pts',(7.81452693247899,35.2654652147165,19.3166619026467));
#12999=CARTESIAN_POINT('Ctrl Pts',(-2.31234554602861,34.9792078215116,20.7087741166053));
#13000=CARTESIAN_POINT('Ctrl Pts',(-11.8827444963342,34.6929504283068,17.1172608704274));
#13001=CARTESIAN_POINT('Ctrl Pts',(-18.5935296664541,34.4066930351019,9.40643200588238));
#13002=CARTESIAN_POINT('Ctrl Pts',(-20.8297253723109,34.1204356418971,-0.568083939057994));
#13003=CARTESIAN_POINT('Ctrl Pts',(-18.0531974678697,33.8341782486922,-10.405883412998));
#13004=CARTESIAN_POINT('Ctrl Pts',(-10.9321000251677,33.5479208554873,-17.7394886598123));
#13005=CARTESIAN_POINT('Ctrl Pts',(-1.18019533658981,33.2616634622825,-20.8040143323683));
#13006=CARTESIAN_POINT('Ctrl Pts',(8.85579318113883,32.9754060690776,-18.8620386465184));
#13007=CARTESIAN_POINT('Ctrl Pts',(16.7604777000194,32.6891486758727,-12.3807741685743));
#13008=CARTESIAN_POINT('Ctrl Pts',(20.6319699178433,32.4028912826679,-2.92021308542962));
#13009=CARTESIAN_POINT('Ctrl Pts',(19.5377947057816,32.116633889463,7.24344754340617));
#13010=CARTESIAN_POINT('Ctrl Pts',(13.7428460754484,31.8303764962582,15.6632657276355));
#13011=CARTESIAN_POINT('Ctrl Pts',(4.6384910729955,31.5441191030533,20.3151030995989));
#13012=CARTESIAN_POINT('Ctrl Pts',(-2.17183579157919,31.3532808409167,20.1544657756997));
#13013=CARTESIAN_POINT('Ctrl Pts',(-5.35555983984289,31.2578617098484,19.2696209356829));
#13014=CARTESIAN_POINT('Ctrl Pts',(19.7370447129227,54.4928894446317,-2.15346536363711));
#13015=CARTESIAN_POINT('Ctrl Pts',(20.0928386172918,54.3974703135635,1.10747410522759));
#13016=CARTESIAN_POINT('Ctrl Pts',(19.1570400488094,54.2066320514269,7.80498221922621));
#13017=CARTESIAN_POINT('Ctrl Pts',(13.1384950320294,53.920374658222,15.9773139798558));
#13018=CARTESIAN_POINT('Ctrl Pts',(3.9598791163751,53.6341172650172,20.3027967189925));
#13019=CARTESIAN_POINT('Ctrl Pts',(-6.17253433052216,53.3478598718123,19.743267167862));
#13020=CARTESIAN_POINT('Ctrl Pts',(-14.8190904332414,53.0616024786074,14.4320083013198));
#13021=CARTESIAN_POINT('Ctrl Pts',(-19.8996011664157,52.7753450854025,5.64787509142778));
#13022=CARTESIAN_POINT('Ctrl Pts',(-20.1911112347184,52.4890876921976,-4.49555015415728));
#13023=CARTESIAN_POINT('Ctrl Pts',(-15.6236266067991,52.2028302989928,-13.5570508640439));
#13024=CARTESIAN_POINT('Ctrl Pts',(-7.2962456379218,51.916572905788,-19.3560381235406));
#13025=CARTESIAN_POINT('Ctrl Pts',(2.78698400443237,51.6303155125832,-20.4969257830247));
#13026=CARTESIAN_POINT('Ctrl Pts',(12.1995248170417,51.3440581193784,-16.7051778811109));
#13027=CARTESIAN_POINT('Ctrl Pts',(18.6762122809916,51.0578007261735,-8.89327824277698));
#13028=CARTESIAN_POINT('Ctrl Pts',(20.6584183955247,50.7715433329684,1.05881198872463));
#13029=CARTESIAN_POINT('Ctrl Pts',(17.669117138786,50.4852859397637,10.7560970606126));
#13030=CARTESIAN_POINT('Ctrl Pts',(10.4276935468266,50.1990285465587,17.864896641799));
#13031=CARTESIAN_POINT('Ctrl Pts',(0.676815944152253,49.9127711533539,20.6744588059563));
#13032=CARTESIAN_POINT('Ctrl Pts',(-9.23693921253987,49.6265137601491,18.5086541616323));
#13033=CARTESIAN_POINT('Ctrl Pts',(-16.927799008184,49.3402563669442,11.8886898671268));
#13034=CARTESIAN_POINT('Ctrl Pts',(-20.5449363090833,49.0539989737394,2.4076788707647));
#13035=CARTESIAN_POINT('Ctrl Pts',(-19.2178768855657,48.7677415805344,-7.65274680644568));
#13036=CARTESIAN_POINT('Ctrl Pts',(-13.2659813019117,48.4814841873296,-15.8715174366262));
#13037=CARTESIAN_POINT('Ctrl Pts',(-4.12158998975137,48.1952267941247,-20.2707627281059));
#13038=CARTESIAN_POINT('Ctrl Pts',(6.01467355368128,47.9089694009199,-19.7917919272407));
#13039=CARTESIAN_POINT('Ctrl Pts',(14.7034889797369,47.622712007715,-14.5498707023067));
#13040=CARTESIAN_POINT('Ctrl Pts',(19.8538684063473,47.3364546145102,-5.80648214872466));
#13041=CARTESIAN_POINT('Ctrl Pts',(20.2263585302269,47.0501972213053,4.33425267413485));
#13042=CARTESIAN_POINT('Ctrl Pts',(15.7313185551722,46.7639398281004,13.4319373938779));
#13043=CARTESIAN_POINT('Ctrl Pts',(7.45049250045153,46.4776824348956,19.2971885811954));
#13044=CARTESIAN_POINT('Ctrl Pts',(-2.62331554081368,46.1914250416906,20.5185170324391));
#13045=CARTESIAN_POINT('Ctrl Pts',(-12.0658153149562,45.9051676484858,16.8020066189368));
#13046=CARTESIAN_POINT('Ctrl Pts',(-18.6046426792862,45.6189102552809,9.04204603026122));
#13047=CARTESIAN_POINT('Ctrl Pts',(-20.6662104277552,45.3326528620763,-0.893908380702582));
#13048=CARTESIAN_POINT('Ctrl Pts',(-17.7543964802563,45.0463954688714,-10.6147412243158));
#13049=CARTESIAN_POINT('Ctrl Pts',(-10.5699370573576,44.7601380756664,-17.7811067214846));
#13050=CARTESIAN_POINT('Ctrl Pts',(-0.84179253687644,44.4738806824615,-20.6683988485367));
#13051=CARTESIAN_POINT('Ctrl Pts',(9.08893172648174,44.1876232892566,-18.5817826300031));
#13052=CARTESIAN_POINT('Ctrl Pts',(16.8323789928121,43.9013658960517,-12.023408130795));
#13053=CARTESIAN_POINT('Ctrl Pts',(20.5250668867329,43.615108502847,-2.57156662998747));
#13054=CARTESIAN_POINT('Ctrl Pts',(19.2783396750253,43.3288511096421,7.49912961694042));
#13055=CARTESIAN_POINT('Ctrl Pts',(13.3922257695861,43.0425937164372,15.765139218344));
#13056=CARTESIAN_POINT('Ctrl Pts',(4.28323504579928,42.7563363232324,20.23722370237));
#13057=CARTESIAN_POINT('Ctrl Pts',(-5.85652824515769,42.4700789300275,19.8391633531002));
#13058=CARTESIAN_POINT('Ctrl Pts',(-14.586901533134,42.1838215368227,14.6667525137634));
#13059=CARTESIAN_POINT('Ctrl Pts',(-19.8068959183427,41.8975641436178,5.96474640846269));
#13060=CARTESIAN_POINT('Ctrl Pts',(-20.2603050624619,41.6113067504129,-4.17269270535336));
#13061=CARTESIAN_POINT('Ctrl Pts',(-15.8380147790261,41.3250493572081,-13.3059615773035));
#13062=CARTESIAN_POINT('Ctrl Pts',(-7.60426166945711,41.0387919640032,-19.2371133515337));
#13063=CARTESIAN_POINT('Ctrl Pts',(2.45947840992641,40.7525345707984,-20.5387996627956));
#13064=CARTESIAN_POINT('Ctrl Pts',(11.9313380887713,40.4662771775936,-16.8977660372228));
#13065=CARTESIAN_POINT('Ctrl Pts',(18.5318876807269,40.1800197843886,-9.19023746300115));
#13066=CARTESIAN_POINT('Ctrl Pts',(20.6726863519516,39.8937623911836,0.728947618830711));
#13067=CARTESIAN_POINT('Ctrl Pts',(17.8385448778458,39.6075049979789,10.4727094048572));
#13068=CARTESIAN_POINT('Ctrl Pts',(10.7115073796243,39.321247604774,17.6961842015056));
#13069=CARTESIAN_POINT('Ctrl Pts',(1.00671548744389,39.0349902115692,20.6610224714042));
#13070=CARTESIAN_POINT('Ctrl Pts',(-8.9403453199108,38.7487328183642,18.6537275417211));
#13071=CARTESIAN_POINT('Ctrl Pts',(-16.7358868668444,38.4624754251595,12.1573605857223));
#13072=CARTESIAN_POINT('Ctrl Pts',(-20.503890143557,38.1762180319544,2.73529059324405));
#13073=CARTESIAN_POINT('Ctrl Pts',(-19.33757455641,37.8899606387497,-7.34503477854738));
#13074=CARTESIAN_POINT('Ctrl Pts',(-13.517617236764,37.6037032455448,-15.6577568599128));
#13075=CARTESIAN_POINT('Ctrl Pts',(-4.44460728508951,37.3174458523401,-20.2023956934235));
#13076=CARTESIAN_POINT('Ctrl Pts',(5.69800990880737,37.0311884591351,-19.8852711464579));
#13077=CARTESIAN_POINT('Ctrl Pts',(14.4693850002776,36.7449310659304,-14.7827001502411));
#13078=CARTESIAN_POINT('Ctrl Pts',(19.7586618398003,36.4586736727254,-6.12263074106941));
#13079=CARTESIAN_POINT('Ctrl Pts',(20.292961171718,36.1724162795205,4.01086694177077));
#13080=CARTESIAN_POINT('Ctrl Pts',(15.9437021585503,35.8861588863157,13.1791382953564));
#13081=CARTESIAN_POINT('Ctrl Pts',(7.75754661872747,35.5999014931108,19.1758127572141));
#13082=CARTESIAN_POINT('Ctrl Pts',(-2.29548487265202,35.3136440999058,20.557774262586));
#13083=CARTESIAN_POINT('Ctrl Pts',(-11.7961004194361,35.027386706701,16.9924488512601));
#13084=CARTESIAN_POINT('Ctrl Pts',(-18.4579532968679,34.7411293134963,9.33784417795784));
#13085=CARTESIAN_POINT('Ctrl Pts',(-20.6778436048429,34.4548719202914,-0.56394170749053));
#13086=CARTESIAN_POINT('Ctrl Pts',(-17.9215609578856,34.1686145270866,-10.3300079903957));
#13087=CARTESIAN_POINT('Ctrl Pts',(-10.8523877070055,33.8823571338816,-17.6101396228364));
#13088=CARTESIAN_POINT('Ctrl Pts',(-1.17158973036585,33.5960997406767,-20.6523200049055));
#13089=CARTESIAN_POINT('Ctrl Pts',(8.79122016887741,33.3098423474718,-18.7245044680255));
#13090=CARTESIAN_POINT('Ctrl Pts',(16.6382676249548,33.023584954267,-12.2904985789158));
#13091=CARTESIAN_POINT('Ctrl Pts',(20.4815292364763,32.7373275610622,-2.89892025733971));
#13092=CARTESIAN_POINT('Ctrl Pts',(19.3953348503728,32.4510701678573,7.1906316322661));
#13093=CARTESIAN_POINT('Ctrl Pts',(13.6426354765354,32.1648127746525,15.5490549864594));
#13094=CARTESIAN_POINT('Ctrl Pts',(4.60467641235715,31.8785553814475,20.1669751329149));
#13095=CARTESIAN_POINT('Ctrl Pts',(-2.15601166901366,31.687717119311,20.0075054986211));
#13096=CARTESIAN_POINT('Ctrl Pts',(-5.31650959330506,31.5922979882427,19.1291158399072));
#13097=CARTESIAN_POINT('Ctrl Pts',(19.4916112617573,54.7221509165299,-2.12668666176709));
#13098=CARTESIAN_POINT('Ctrl Pts',(19.8429547143851,54.6267317854616,1.0934633119458));
#13099=CARTESIAN_POINT('Ctrl Pts',(18.9188025464289,54.435893523325,7.70806260044675));
#13100=CARTESIAN_POINT('Ctrl Pts',(12.9750998048337,54.1496361301202,15.7785484496065));
#13101=CARTESIAN_POINT('Ctrl Pts',(3.91063405100273,53.8633787369153,20.0503401175446));
#13102=CARTESIAN_POINT('Ctrl Pts',(-6.09577171275476,53.5771213437104,19.4977183968944));
#13103=CARTESIAN_POINT('Ctrl Pts',(-14.6347965386317,53.2908639505056,14.2525369616721));
#13104=CARTESIAN_POINT('Ctrl Pts',(-19.6521252013387,53.0046065573007,5.57763254162236));
#13105=CARTESIAN_POINT('Ctrl Pts',(-19.9400098088463,52.7183491640959,-4.43964030615103));
#13106=CARTESIAN_POINT('Ctrl Pts',(-15.4293275720539,52.432091770891,-13.3884532914578));
#13107=CARTESIAN_POINT('Ctrl Pts',(-7.20550781106948,52.1458343776861,-19.1153213806834));
#13108=CARTESIAN_POINT('Ctrl Pts',(2.75232441408898,51.8595769844812,-20.2420215047524));
#13109=CARTESIAN_POINT('Ctrl Pts',(12.0478086851997,51.5733195912764,-16.4974282574968));
#13110=CARTESIAN_POINT('Ctrl Pts',(18.4439505479574,51.2870621980715,-8.78267942887381));
#13111=CARTESIAN_POINT('Ctrl Pts',(20.401505487785,51.0008048048667,1.04564439017211));
#13112=CARTESIAN_POINT('Ctrl Pts',(17.4493798771779,50.7145474116618,10.6223317120683));
#13113=CARTESIAN_POINT('Ctrl Pts',(10.298012318395,50.4282900184569,17.6427246297376));
#13114=CARTESIAN_POINT('Ctrl Pts',(0.668398903120931,50.1420326252521,20.4173464106668));
#13115=CARTESIAN_POINT('Ctrl Pts',(-9.12206648239754,49.8557752320472,18.2784762244733));
#13116=CARTESIAN_POINT('Ctrl Pts',(-16.7172809522183,49.5695178388423,11.7408393464271));
#13117=CARTESIAN_POINT('Ctrl Pts',(-20.2894346900898,49.2832604456375,2.37773641541062));
#13118=CARTESIAN_POINT('Ctrl Pts',(-18.9788788870531,48.9970030524326,-7.55757546283069));
#13119=CARTESIAN_POINT('Ctrl Pts',(-13.1010024648366,48.7107456592278,-15.6741355444392));
#13120=CARTESIAN_POINT('Ctrl Pts',(-4.070332935494,48.4244882660229,-20.0186707957866));
#13121=CARTESIAN_POINT('Ctrl Pts',(5.93987367075858,48.1382308728181,-19.5456565873916));
#13122=CARTESIAN_POINT('Ctrl Pts',(14.5206329619597,47.8519734796132,-14.368925117269));
#13123=CARTESIAN_POINT('Ctrl Pts',(19.606961068963,47.5657160864083,-5.73427138265408));
#13124=CARTESIAN_POINT('Ctrl Pts',(19.9748188187978,47.2794586932035,4.28035089713567));
#13125=CARTESIAN_POINT('Ctrl Pts',(15.5356802091074,46.9932012999986,13.2648946881484));
#13126=CARTESIAN_POINT('Ctrl Pts',(7.35783643827567,46.7069439067937,19.0572042439321));
#13127=CARTESIAN_POINT('Ctrl Pts',(-2.59069137699606,46.4206865135889,20.2633439697462));
#13128=CARTESIAN_POINT('Ctrl Pts',(-11.915762021975,46.134429120384,16.5930529464284));
#13129=CARTESIAN_POINT('Ctrl Pts',(-18.3732710043605,45.8481717271792,8.92959703724159));
#13130=CARTESIAN_POINT('Ctrl Pts',(-20.4092006155558,45.5619143339743,-0.882791527622558));
#13131=CARTESIAN_POINT('Ctrl Pts',(-17.5335986653375,45.2756569407694,-10.4827338271133));
#13132=CARTESIAN_POINT('Ctrl Pts',(-10.4384868552237,44.9893995475646,-17.559976731777));
#13133=CARTESIAN_POINT('Ctrl Pts',(-0.831323808583485,44.7031421543597,
-20.4113618206262));
#13134=CARTESIAN_POINT('Ctrl Pts',(8.97589965201017,44.4168847611548,-18.350695247981));
#13135=CARTESIAN_POINT('Ctrl Pts',(16.6230476023797,44.13062736795,-11.8738822234453));
#13136=CARTESIAN_POINT('Ctrl Pts',(20.2698123685242,43.8443699747451,-2.53958602769265));
#13137=CARTESIAN_POINT('Ctrl Pts',(19.0385897471557,43.5581125815403,7.40586869224184));
#13138=CARTESIAN_POINT('Ctrl Pts',(13.2256769268747,43.2718551883354,15.569080270625));
#13139=CARTESIAN_POINT('Ctrl Pts',(4.22996773592773,42.9855977951305,19.9855488691264));
#13140=CARTESIAN_POINT('Ctrl Pts',(-5.78369509417002,42.6993404019257,19.5924388911872));
#13141=CARTESIAN_POINT('Ctrl Pts',(-14.4054954240311,42.4130830087208,14.4843533592442));
#13142=CARTESIAN_POINT('Ctrl Pts',(-19.5605727417728,42.126825615516,5.89056743115988));
#13143=CARTESIAN_POINT('Ctrl Pts',(-20.0083431840418,41.8405682223111,-4.12080012580584));
#13144=CARTESIAN_POINT('Ctrl Pts',(-15.6410495338402,41.5543108291062,-13.140485536204));
#13145=CARTESIAN_POINT('Ctrl Pts',(-7.50969329803673,41.2680534359013,-18.9978761238368));
#13146=CARTESIAN_POINT('Ctrl Pts',(2.42889176287495,40.9817960426965,-20.2833743605813));
#13147=CARTESIAN_POINT('Ctrl Pts',(11.7829571859348,40.6955386494916,-16.6876214782579));
#13148=CARTESIAN_POINT('Ctrl Pts',(18.3014208039293,40.4092812562868,-9.07594552676596));
#13149=CARTESIAN_POINT('Ctrl Pts',(20.4155960036494,40.1230238630819,0.719882256253895));
#13150=CARTESIAN_POINT('Ctrl Pts',(17.6167005738301,39.8367664698771,10.3424683484829));
#13151=CARTESIAN_POINT('Ctrl Pts',(10.578296575951,39.5505090766722,17.4761103280605));
#13152=CARTESIAN_POINT('Ctrl Pts',(0.994195738873623,39.2642516834673,20.4040771778391));
#13153=CARTESIAN_POINT('Ctrl Pts',(-8.82916110063272,38.9779942902625,18.4217454360012));
#13154=CARTESIAN_POINT('Ctrl Pts',(-16.5277554750095,38.6917368970576,12.0061688144023));
#13155=CARTESIAN_POINT('Ctrl Pts',(-20.2488989842305,38.4054795038528,2.70127388156862));
#13156=CARTESIAN_POINT('Ctrl Pts',(-19.0970879698103,38.1192221106478,-7.25369021320675));
#13157=CARTESIAN_POINT('Ctrl Pts',(-13.3495089963898,37.832964717443,-15.4630333442186));
#13158=CARTESIAN_POINT('Ctrl Pts',(-4.38933311268913,37.5467073242381,-19.9511539894729));
#13159=CARTESIAN_POINT('Ctrl Pts',(5.62714812935582,37.2604499310333,-19.6379732771709));
#13160=CARTESIAN_POINT('Ctrl Pts',(14.2894403531082,36.9741925378284,-14.598859044082));
#13161=CARTESIAN_POINT('Ctrl Pts',(19.512938515618,36.6879351446235,-6.04648827697771));
#13162=CARTESIAN_POINT('Ctrl Pts',(20.0405931700484,36.4016777514187,3.96098686433946));
#13163=CARTESIAN_POINT('Ctrl Pts',(15.7454225689498,36.1154203582138,13.0152394597937));
#13164=CARTESIAN_POINT('Ctrl Pts',(7.66107194303644,35.829162965009,18.937337874762));
#13165=CARTESIAN_POINT('Ctrl Pts',(-2.26693765382205,35.5429055718041,20.3021129942798));
#13166=CARTESIAN_POINT('Ctrl Pts',(-11.6494014308144,35.2566481785992,16.781126781882));
#13167=CARTESIAN_POINT('Ctrl Pts',(-18.2284057518238,34.9703907853944,9.22171659580266));
#13168=CARTESIAN_POINT('Ctrl Pts',(-20.4206893856,34.6841333921895,-0.556928447910499));
#13169=CARTESIAN_POINT('Ctrl Pts',(-17.6986837170356,34.3978759989846,-10.2015415005054));
#13170=CARTESIAN_POINT('Ctrl Pts',(-10.7174259373256,34.1116186057798,-17.3911360221588));
#13171=CARTESIAN_POINT('Ctrl Pts',(-1.15701746684761,33.8253612125749,-20.3954825342843));
#13172=CARTESIAN_POINT('Ctrl Pts',(8.6818863213883,33.5391038193701,-18.4916429665119));
#13173=CARTESIAN_POINT('Ctrl Pts',(16.4313585810362,33.2528464261652,-12.1376494739461));
#13174=CARTESIAN_POINT('Ctrl Pts',(20.2267995627571,32.9665890329603,-2.8628717936124));
#13175=CARTESIAN_POINT('Ctrl Pts',(19.1541630647916,32.6803316397554,7.101213614408));
#13176=CARTESIAN_POINT('Ctrl Pts',(13.4729057438463,32.3940742465506,15.3556705141589));
#13177=CARTESIAN_POINT('Ctrl Pts',(4.54755400228875,32.1078168533457,19.9162012301402));
#13178=CARTESIAN_POINT('Ctrl Pts',(-2.12943310431676,31.9169785912092,19.7586443984892));
#13179=CARTESIAN_POINT('Ctrl Pts',(-5.25039790755787,31.8215594601409,18.8912420859273));
#13180=CARTESIAN_POINT('Ctrl Pts',(19.4891569929248,54.7244434698974,-2.1264188819145));
#13181=CARTESIAN_POINT('Ctrl Pts',(19.8404559422262,54.6290243388291,1.09332320776234));
#13182=CARTESIAN_POINT('Ctrl Pts',(18.9164202351586,54.4381860766925,7.70709343019511));
#13183=CARTESIAN_POINT('Ctrl Pts',(12.9734658962871,54.1519286834877,15.7765608474946));
#13184=CARTESIAN_POINT('Ctrl Pts',(3.91014161352722,53.8656712902828,20.0478156190887));
#13185=CARTESIAN_POINT('Ctrl Pts',(-6.09500410711914,53.5794138970779,19.4952629748948));
#13186=CARTESIAN_POINT('Ctrl Pts',(-14.6329536490035,53.2931565038731,14.250742296303));
#13187=CARTESIAN_POINT('Ctrl Pts',(-19.6496505079137,53.0068991106682,5.57693013492155));
#13188=CARTESIAN_POINT('Ctrl Pts',(-19.9374988617836,52.7206417174634,-4.43908122263271));
#13189=CARTESIAN_POINT('Ctrl Pts',(-15.4273846337018,52.4343843242585,-13.3867673608494));
#13190=CARTESIAN_POINT('Ctrl Pts',(-7.20460045708284,52.1481269310536,-19.1129142776718));
#13191=CARTESIAN_POINT('Ctrl Pts',(2.75197782746062,51.8618695378487,-20.2394725301833));
#13192=CARTESIAN_POINT('Ctrl Pts',(12.0462915644812,51.5756121446439,-16.4953508168554));
#13193=CARTESIAN_POINT('Ctrl Pts',(18.4416279927814,51.289354751439,-8.78157347033156));
#13194=CARTESIAN_POINT('Ctrl Pts',(20.3989364274587,51.0030973582342,1.0455127177103));
#13195=CARTESIAN_POINT('Ctrl Pts',(17.4471825633646,50.7168399650293,10.6209940943791));
#13196=CARTESIAN_POINT('Ctrl Pts',(10.2967155408141,50.4305825718244,17.6405029690713));
#13197=CARTESIAN_POINT('Ctrl Pts',(0.668314734963058,50.1443251786196,20.4147753555185));
#13198=CARTESIAN_POINT('Ctrl Pts',(-9.12091778583661,49.8580677854147,18.2761745066984));
#13199=CARTESIAN_POINT('Ctrl Pts',(-16.7151758279943,49.5718103922098,11.7393608807856));
#13200=CARTESIAN_POINT('Ctrl Pts',(-20.2868797422733,49.285552999005,2.37743699886982));
#13201=CARTESIAN_POINT('Ctrl Pts',(-18.976488971025,48.9992956058001,-7.55662377486285));
#13202=CARTESIAN_POINT('Ctrl Pts',(-13.099352720615,48.7130382125953,-15.6721617783377));
#13203=CARTESIAN_POINT('Ctrl Pts',(-4.06982037866806,48.4267808193904,-20.0161499439244));
#13204=CARTESIAN_POINT('Ctrl Pts',(5.93912569194617,48.1405234261856,-19.5431952998601));
#13205=CARTESIAN_POINT('Ctrl Pts',(14.5188044507151,47.8542660329807,-14.3671157098405));
#13206=CARTESIAN_POINT('Ctrl Pts',(19.6044920616628,47.5680086397758,-5.73354929431732));
#13207=CARTESIAN_POINT('Ctrl Pts',(19.9723034889967,47.281751246571,4.27981189379005));
#13208=CARTESIAN_POINT('Ctrl Pts',(15.5337238780006,46.9954938533661,13.2632243057925));
#13209=CARTESIAN_POINT('Ctrl Pts',(7.35690990244912,46.7092364601612,19.0548044647804));
#13210=CARTESIAN_POINT('Ctrl Pts',(-2.59036514408827,46.4229790669564,20.2607923074049));
#13211=CARTESIAN_POINT('Ctrl Pts',(-11.9142615292001,46.1367216737515,16.5909634656204));
#13212=CARTESIAN_POINT('Ctrl Pts',(-18.3709573495274,45.8504642805467,8.92847257740328));
#13213=CARTESIAN_POINT('Ctrl Pts',(-20.4066305862109,45.5642068873418,-0.882680362066682));
#13214=CARTESIAN_POINT('Ctrl Pts',(-17.5313907462748,45.2779494941369,-10.4814137884671));
#13215=CARTESIAN_POINT('Ctrl Pts',(-10.437172388379,44.9916921009321,-17.5577654910554));
#13216=CARTESIAN_POINT('Ctrl Pts',(-0.831219124102038,44.7054347077272,
-20.4087915191314));
#13217=CARTESIAN_POINT('Ctrl Pts',(8.97476936151339,44.4191773145224,-18.3483844360009));
#13218=CARTESIAN_POINT('Ctrl Pts',(16.6209543444934,44.1329199213175,-11.8723870043857));
#13219=CARTESIAN_POINT('Ctrl Pts',(20.2672598916495,43.8466625281126,-2.53926623022787));
#13220=CARTESIAN_POINT('Ctrl Pts',(19.0361923120353,43.5604051349078,7.40493610795193));
#13221=CARTESIAN_POINT('Ctrl Pts',(13.2240114830169,43.2741477417029,15.5671197336142));
#13222=CARTESIAN_POINT('Ctrl Pts',(4.22943507708361,42.987890348498,19.9830321881434));
#13223=CARTESIAN_POINT('Ctrl Pts',(-5.78296678215064,42.7016329552932,19.5899717125928));
#13224=CARTESIAN_POINT('Ctrl Pts',(-14.4036814114852,42.4153755620883,14.4825294165099));
#13225=CARTESIAN_POINT('Ctrl Pts',(-19.5581095759244,42.1291181688835,5.88982566123751));
#13226=CARTESIAN_POINT('Ctrl Pts',(-20.0058236326838,41.8428607756786,-4.12028121389707));
#13227=CARTESIAN_POINT('Ctrl Pts',(-15.6390799340972,41.5566033824737,-13.1388308200752));
#13228=CARTESIAN_POINT('Ctrl Pts',(-7.50874763962948,41.2703459892688,-18.9954838155809));
#13229=CARTESIAN_POINT('Ctrl Pts',(2.42858590458957,40.984088596064,-20.2808201759122));
#13230=CARTESIAN_POINT('Ctrl Pts',(11.7814734166139,40.6978312028591,-16.685520088904));
#13231=CARTESIAN_POINT('Ctrl Pts',(18.2991161968354,40.4115738096543,-9.07480263798868));
#13232=CARTESIAN_POINT('Ctrl Pts',(20.413025168965,40.1253164164494,0.71979160505406));
#13233=CARTESIAN_POINT('Ctrl Pts',(17.6144821901566,39.8390590232446,10.3411659727723));
#13234=CARTESIAN_POINT('Ctrl Pts',(10.5769645035621,39.5528016300397,17.4739096482189));
#13235=CARTESIAN_POINT('Ctrl Pts',(0.994070544738266,39.2665442368348,20.4015077936632));
#13236=CARTESIAN_POINT('Ctrl Pts',(-8.82804928819338,38.98028684363,18.4194256770235));
#13237=CARTESIAN_POINT('Ctrl Pts',(-16.5256742167881,38.6940294504251,12.0046569371488));
#13238=CARTESIAN_POINT('Ctrl Pts',(-20.2463491408741,38.4077720572203,2.70093372355491));
#13239=CARTESIAN_POINT('Ctrl Pts',(-19.0946831682996,38.1215146640153,-7.25277679199759));
#13240=CARTESIAN_POINT('Ctrl Pts',(-13.3478279589727,37.8352572708105,-15.4610861611707));
#13241=CARTESIAN_POINT('Ctrl Pts',(-4.38878038575677,37.5489998776056,-19.9486416396669));
#13242=CARTESIAN_POINT('Ctrl Pts',(5.62643953052426,37.2627424844008,-19.6355003646561));
#13243=CARTESIAN_POINT('Ctrl Pts',(14.2876409547905,36.9764850911959,-14.5970206822172));
#13244=CARTESIAN_POINT('Ctrl Pts',(19.5104813481329,36.690227697991,-6.04572687271288));
#13245=CARTESIAN_POINT('Ctrl Pts',(20.0380695575666,36.4039703047862,3.9604880769133));
#13246=CARTESIAN_POINT('Ctrl Pts',(15.7434398261144,36.1177129115813,13.0136005152982));
#13247=CARTESIAN_POINT('Ctrl Pts',(7.66010722209662,35.8314555183765,18.9349531897545));
#13248=CARTESIAN_POINT('Ctrl Pts',(-2.26665218927312,35.5451981251716,20.2995564500129));
#13249=CARTESIAN_POINT('Ctrl Pts',(-11.6479344801856,35.2589407319667,16.7790136177391));
#13250=CARTESIAN_POINT('Ctrl Pts',(-18.2261103378014,34.9726833387619,9.2205553510574));
#13251=CARTESIAN_POINT('Ctrl Pts',(-20.4181179122233,34.686425945557,-0.556858317191475));
#13252=CARTESIAN_POINT('Ctrl Pts',(-17.6964550042702,34.4001685523521,-10.2002568699848));
#13253=CARTESIAN_POINT('Ctrl Pts',(-10.7160763557452,34.1139111591473,-17.3889460447585));
#13254=CARTESIAN_POINT('Ctrl Pts',(-1.15687174811203,33.8276537659424,-20.3929142283091));
#13255=CARTESIAN_POINT('Ctrl Pts',(8.68079301217168,33.5413963727376,-18.4893144138117));
#13256=CARTESIAN_POINT('Ctrl Pts',(16.4292895459668,33.2551389795327,-12.1361210237995));
#13257=CARTESIAN_POINT('Ctrl Pts',(20.2242523341868,32.9688815863278,-2.86251131862187));
#13258=CARTESIAN_POINT('Ctrl Pts',(19.1517514114745,32.6826241931229,7.10031945815812));
#13259=CARTESIAN_POINT('Ctrl Pts',(13.4712084919399,32.3963667999181,15.3537367211865));
#13260=CARTESIAN_POINT('Ctrl Pts',(4.5469827934743,32.1101094067132,19.9136935582208));
#13261=CARTESIAN_POINT('Ctrl Pts',(-2.12916732578234,31.9192711445767,19.7561558540843));
#13262=CARTESIAN_POINT('Ctrl Pts',(-5.24973680839221,31.8238520135084,18.8888634120437));
#13263=CARTESIAN_POINT('Ctrl Pts',(19.4867027240924,54.7267360232649,-2.12615110206191));
#13264=CARTESIAN_POINT('Ctrl Pts',(19.8379571700673,54.6313168921966,1.09318310357887));
#13265=CARTESIAN_POINT('Ctrl Pts',(18.9140379238883,54.44047863006,7.70612425994348));
#13266=CARTESIAN_POINT('Ctrl Pts',(12.9718319877405,54.1542212368552,15.7745732453828));
#13267=CARTESIAN_POINT('Ctrl Pts',(3.90964917605172,53.8679638436503,20.0452911206329));
#13268=CARTESIAN_POINT('Ctrl Pts',(-6.09423650148351,53.5817064504454,19.4928075528951));
#13269=CARTESIAN_POINT('Ctrl Pts',(-14.6311107593753,53.2954490572406,14.248947630934));
#13270=CARTESIAN_POINT('Ctrl Pts',(-19.6471758144887,53.0091916640357,5.57622772822074));
#13271=CARTESIAN_POINT('Ctrl Pts',(-19.9349879147208,52.7229342708309,-4.4385221391144));
#13272=CARTESIAN_POINT('Ctrl Pts',(-15.4254416953498,52.436676877626,-13.3850814302411));
#13273=CARTESIAN_POINT('Ctrl Pts',(-7.2036931030962,52.1504194844211,-19.1105071746602));
#13274=CARTESIAN_POINT('Ctrl Pts',(2.75163124083226,51.8641620912162,-20.2369235556142));
#13275=CARTESIAN_POINT('Ctrl Pts',(12.0447744437628,51.5779046980115,-16.4932733762141));
#13276=CARTESIAN_POINT('Ctrl Pts',(18.4393054376054,51.2916473048065,-8.78046751178931));
#13277=CARTESIAN_POINT('Ctrl Pts',(20.3963673671325,51.0053899116017,1.04538104524849));
#13278=CARTESIAN_POINT('Ctrl Pts',(17.4449852495513,50.7191325183968,10.6196564766899));
#13279=CARTESIAN_POINT('Ctrl Pts',(10.2954187632331,50.4328751251919,17.638281308405));
#13280=CARTESIAN_POINT('Ctrl Pts',(0.668230566805185,50.1466177319871,20.4122043003701));
#13281=CARTESIAN_POINT('Ctrl Pts',(-9.11976908927569,49.8603603387822,18.2738727889235));
#13282=CARTESIAN_POINT('Ctrl Pts',(-16.7130707037703,49.5741029455773,11.7378824151441));
#13283=CARTESIAN_POINT('Ctrl Pts',(-20.2843247944569,49.2878455523725,2.37713758232903));
#13284=CARTESIAN_POINT('Ctrl Pts',(-18.9740990549969,49.0015881591676,-7.55567208689501));
#13285=CARTESIAN_POINT('Ctrl Pts',(-13.0977029763934,48.7153307659628,-15.6701880122362));
#13286=CARTESIAN_POINT('Ctrl Pts',(-4.06930782184213,48.429073372758,-20.0136290920622));
#13287=CARTESIAN_POINT('Ctrl Pts',(5.93837771313375,48.1428159795531,-19.5407340123286));
#13288=CARTESIAN_POINT('Ctrl Pts',(14.5169759394705,47.8565585863482,-14.3653063024121));
#13289=CARTESIAN_POINT('Ctrl Pts',(19.6020230543625,47.5703011931433,-5.73282720598057));
#13290=CARTESIAN_POINT('Ctrl Pts',(19.9697881591957,47.2840437999385,4.27927289044443));
#13291=CARTESIAN_POINT('Ctrl Pts',(15.5317675468937,46.9977864067336,13.2615539234367));
#13292=CARTESIAN_POINT('Ctrl Pts',(7.35598336662257,46.7115290135287,19.0524046856288));
#13293=CARTESIAN_POINT('Ctrl Pts',(-2.59003891118047,46.4252716203239,20.2582406450635));
#13294=CARTESIAN_POINT('Ctrl Pts',(-11.9127610364253,46.139014227119,16.5888739848123));
#13295=CARTESIAN_POINT('Ctrl Pts',(-18.3686436946943,45.8527568339142,8.92734811756499));
#13296=CARTESIAN_POINT('Ctrl Pts',(-20.404060556866,45.5664994407093,-0.882569196510804));
#13297=CARTESIAN_POINT('Ctrl Pts',(-17.5291828272122,45.2802420475044,-10.4800937498209));
#13298=CARTESIAN_POINT('Ctrl Pts',(-10.4358579215344,44.9939846542997,-17.5555542503337));
#13299=CARTESIAN_POINT('Ctrl Pts',(-0.83111443962059,44.7077272610947,-20.4062212176367));
#13300=CARTESIAN_POINT('Ctrl Pts',(8.9736390710166,44.4214698678898,-18.3460736240208));
#13301=CARTESIAN_POINT('Ctrl Pts',(16.6188610866072,44.135212474685,-11.870891785326));
#13302=CARTESIAN_POINT('Ctrl Pts',(20.2647074147747,43.8489550814801,-2.53894643276308));
#13303=CARTESIAN_POINT('Ctrl Pts',(19.0337948769148,43.5626976882753,7.40400352366201));
#13304=CARTESIAN_POINT('Ctrl Pts',(13.222346039159,43.2764402950704,15.5651591966033));
#13305=CARTESIAN_POINT('Ctrl Pts',(4.22890241823948,42.9901829018655,19.9805155071603));
#13306=CARTESIAN_POINT('Ctrl Pts',(-5.78223847013127,42.7039255086607,19.5875045339983));
#13307=CARTESIAN_POINT('Ctrl Pts',(-14.4018673989393,42.4176681154558,14.4807054737756));
#13308=CARTESIAN_POINT('Ctrl Pts',(-19.555646410076,42.131410722251,5.88908389131514));
#13309=CARTESIAN_POINT('Ctrl Pts',(-20.0033040813258,41.8451533290461,-4.11976230198829));
#13310=CARTESIAN_POINT('Ctrl Pts',(-15.6371103343542,41.5588959358412,-13.1371761039464));
#13311=CARTESIAN_POINT('Ctrl Pts',(-7.50780198122223,41.2726385426363,-18.993091507325));
#13312=CARTESIAN_POINT('Ctrl Pts',(2.42828004630419,40.9863811494315,-20.2782659912431));
#13313=CARTESIAN_POINT('Ctrl Pts',(11.7799896472929,40.7001237562266,-16.6834186995501));
#13314=CARTESIAN_POINT('Ctrl Pts',(18.2968115897414,40.4138663630218,-9.07365974921141));
#13315=CARTESIAN_POINT('Ctrl Pts',(20.4104543342806,40.1276089698169,0.719700953854232));
#13316=CARTESIAN_POINT('Ctrl Pts',(17.612263806483,39.8413515766121,10.3398635970617));
#13317=CARTESIAN_POINT('Ctrl Pts',(10.5756324311732,39.5550941834072,17.4717089683773));
#13318=CARTESIAN_POINT('Ctrl Pts',(0.993945350602907,39.2688367902023,20.3989384094874));
#13319=CARTESIAN_POINT('Ctrl Pts',(-8.82693747575403,38.9825793969975,18.4171059180458));
#13320=CARTESIAN_POINT('Ctrl Pts',(-16.5235929585668,38.6963220037926,12.0031450598952));
#13321=CARTESIAN_POINT('Ctrl Pts',(-20.2437992975177,38.4100646105878,2.70059356554118));
#13322=CARTESIAN_POINT('Ctrl Pts',(-19.092278366789,38.1238072173828,-7.25186337078843));
#13323=CARTESIAN_POINT('Ctrl Pts',(-13.3461469215555,37.837549824178,-15.4591389781227));
#13324=CARTESIAN_POINT('Ctrl Pts',(-4.3882276588244,37.5512924309731,-19.9461292898609));
#13325=CARTESIAN_POINT('Ctrl Pts',(5.6257309316927,37.2650350377683,-19.6330274521414));
#13326=CARTESIAN_POINT('Ctrl Pts',(14.2858415564729,36.9787776445634,-14.5951823203523));
#13327=CARTESIAN_POINT('Ctrl Pts',(19.5080241806478,36.6925202513585,-6.04496546844805));
#13328=CARTESIAN_POINT('Ctrl Pts',(20.0355459450848,36.4062628581537,3.95998928948713));
#13329=CARTESIAN_POINT('Ctrl Pts',(15.7414570832789,36.1200054649488,13.0119615708027));
#13330=CARTESIAN_POINT('Ctrl Pts',(7.6591425011568,35.833748071744,18.932568504747));
#13331=CARTESIAN_POINT('Ctrl Pts',(-2.2663667247242,35.5474906785391,20.296999905746));
#13332=CARTESIAN_POINT('Ctrl Pts',(-11.6464675295567,35.2612332853342,16.7769004535961));
#13333=CARTESIAN_POINT('Ctrl Pts',(-18.223814923779,34.9749758921294,9.21939410631215));
#13334=CARTESIAN_POINT('Ctrl Pts',(-20.4155464388465,34.6887184989245,-0.556788186472455));
#13335=CARTESIAN_POINT('Ctrl Pts',(-17.6942262915047,34.4024611057196,-10.1989722394641));
#13336=CARTESIAN_POINT('Ctrl Pts',(-10.7147267741649,34.1162037125148,-17.3867560673581));
#13337=CARTESIAN_POINT('Ctrl Pts',(-1.15672602937646,33.8299463193099,-20.3903459223338));
#13338=CARTESIAN_POINT('Ctrl Pts',(8.67969970295505,33.5436889261051,-18.4869858611114));
#13339=CARTESIAN_POINT('Ctrl Pts',(16.4272205108975,33.2574315329002,-12.134592573653));
#13340=CARTESIAN_POINT('Ctrl Pts',(20.2217051056165,32.9711741396953,-2.86215084363134));
#13341=CARTESIAN_POINT('Ctrl Pts',(19.1493397581574,32.6849167464904,7.09942530190823));
#13342=CARTESIAN_POINT('Ctrl Pts',(13.4695112400335,32.3986593532856,15.3518029282142));
#13343=CARTESIAN_POINT('Ctrl Pts',(4.54641158465985,32.1124019600807,19.9111858863013));
#13344=CARTESIAN_POINT('Ctrl Pts',(-2.12890154724792,31.9215636979442,19.7536673096795));
#13345=CARTESIAN_POINT('Ctrl Pts',(-5.24907570922655,31.8261445668759,18.8864847381601));
#13346=CARTESIAN_POINT('Ctrl Pts',(19.4842484552599,54.7290285766324,-2.12588332220932));
#13347=CARTESIAN_POINT('Ctrl Pts',(19.8354583979083,54.6336094455641,1.09304299939541));
#13348=CARTESIAN_POINT('Ctrl Pts',(18.911655612618,54.4427711834275,7.70515508969184));
#13349=CARTESIAN_POINT('Ctrl Pts',(12.9701980791939,54.1565137902227,15.7725856432709));
#13350=CARTESIAN_POINT('Ctrl Pts',(3.90915673857621,53.8702563970178,20.042766622177));
#13351=CARTESIAN_POINT('Ctrl Pts',(-6.09346889584789,53.5839990038129,19.4903521308955));
#13352=CARTESIAN_POINT('Ctrl Pts',(-14.6292678697472,53.2977416106081,14.2471529655649));
#13353=CARTESIAN_POINT('Ctrl Pts',(-19.6447011210637,53.0114842174032,5.57552532151993));
#13354=CARTESIAN_POINT('Ctrl Pts',(-19.932476967658,52.7252268241984,-4.43796305559608));
#13355=CARTESIAN_POINT('Ctrl Pts',(-15.4234987569977,52.4389694309935,-13.3833954996328));
#13356=CARTESIAN_POINT('Ctrl Pts',(-7.20278574910955,52.1527120377887,-19.1081000716486));
#13357=CARTESIAN_POINT('Ctrl Pts',(2.7512846542039,51.8664546445838,-20.2343745810451));
#13358=CARTESIAN_POINT('Ctrl Pts',(12.0432573230443,51.5801972513789,-16.4911959355728));
#13359=CARTESIAN_POINT('Ctrl Pts',(18.4369828824295,51.293939858174,-8.77936155324705));
#13360=CARTESIAN_POINT('Ctrl Pts',(20.3937983068062,51.0076824649692,1.04524937278667));
#13361=CARTESIAN_POINT('Ctrl Pts',(17.442787935738,50.7214250717643,10.6183188590008));
#13362=CARTESIAN_POINT('Ctrl Pts',(10.2941219856521,50.4351676785594,17.6360596477387));
#13363=CARTESIAN_POINT('Ctrl Pts',(0.668146398647312,50.1489102853546,20.4096332452217));
#13364=CARTESIAN_POINT('Ctrl Pts',(-9.11862039271476,49.8626528921497,18.2715710711487));
#13365=CARTESIAN_POINT('Ctrl Pts',(-16.7109655795463,49.5763954989448,11.7364039495027));
#13366=CARTESIAN_POINT('Ctrl Pts',(-20.2817698466404,49.29013810574,2.37683816578823));
#13367=CARTESIAN_POINT('Ctrl Pts',(-18.9717091389687,49.0038807125351,-7.55472039892717));
#13368=CARTESIAN_POINT('Ctrl Pts',(-13.0960532321718,48.7176233193303,-15.6682142461347));
#13369=CARTESIAN_POINT('Ctrl Pts',(-4.06879526501619,48.4313659261255,-20.0111082402));
#13370=CARTESIAN_POINT('Ctrl Pts',(5.93762973432133,48.1451085329206,-19.5382727247972));
#13371=CARTESIAN_POINT('Ctrl Pts',(14.5151474282259,47.8588511397157,-14.3634968949836));
#13372=CARTESIAN_POINT('Ctrl Pts',(19.5995540470623,47.5725937465108,-5.73210511764381));
#13373=CARTESIAN_POINT('Ctrl Pts',(19.9672728293946,47.286336353306,4.27873388709882));
#13374=CARTESIAN_POINT('Ctrl Pts',(15.5298112157868,47.0000789601011,13.2598835410808));
#13375=CARTESIAN_POINT('Ctrl Pts',(7.35505683079602,46.7138215668962,19.0500049064771));
#13376=CARTESIAN_POINT('Ctrl Pts',(-2.58971267827268,46.4275641736914,20.2556889827221));
#13377=CARTESIAN_POINT('Ctrl Pts',(-11.9112605436505,46.1413067804865,16.5867845040042));
#13378=CARTESIAN_POINT('Ctrl Pts',(-18.3663300398612,45.8550493872817,8.92622365772668));
#13379=CARTESIAN_POINT('Ctrl Pts',(-20.401490527521,45.5687919940768,-0.882458030954929));
#13380=CARTESIAN_POINT('Ctrl Pts',(-17.5269749081496,45.2825346008719,-10.4787737111747));
#13381=CARTESIAN_POINT('Ctrl Pts',(-10.4345434546898,44.9962772076671,-17.5533430096121));
#13382=CARTESIAN_POINT('Ctrl Pts',(-0.831009755139143,44.7100198144622,
-20.4036509161419));
#13383=CARTESIAN_POINT('Ctrl Pts',(8.97250878051982,44.4237624212574,-18.3437628120407));
#13384=CARTESIAN_POINT('Ctrl Pts',(16.616767828721,44.1375050280525,-11.8693965662664));
#13385=CARTESIAN_POINT('Ctrl Pts',(20.2621549379,43.8512476348476,-2.5386266352983));
#13386=CARTESIAN_POINT('Ctrl Pts',(19.0313974417944,43.5649902416428,7.40307093937211));
#13387=CARTESIAN_POINT('Ctrl Pts',(13.2206805953012,43.2787328484379,15.5631986595924));
#13388=CARTESIAN_POINT('Ctrl Pts',(4.22836975939536,42.992475455233,19.9779988261773));
#13389=CARTESIAN_POINT('Ctrl Pts',(-5.7815101581119,42.7062180620282,19.5850373554038));
#13390=CARTESIAN_POINT('Ctrl Pts',(-14.4000533863935,42.4199606688233,14.4788815310413));
#13391=CARTESIAN_POINT('Ctrl Pts',(-19.5531832442276,42.1337032756185,5.88834212139276));
#13392=CARTESIAN_POINT('Ctrl Pts',(-20.0007845299679,41.8474458824136,-4.11924339007953));
#13393=CARTESIAN_POINT('Ctrl Pts',(-15.6351407346112,41.5611884892087,-13.1355213878175));
#13394=CARTESIAN_POINT('Ctrl Pts',(-7.50685632281498,41.2749310960039,-18.990699199069));
#13395=CARTESIAN_POINT('Ctrl Pts',(2.42797418801882,40.988673702799,-20.275711806574));
#13396=CARTESIAN_POINT('Ctrl Pts',(11.778505877972,40.7024163095941,-16.6813173101961));
#13397=CARTESIAN_POINT('Ctrl Pts',(18.2945069826475,40.4161589163894,-9.07251686043413));
#13398=CARTESIAN_POINT('Ctrl Pts',(20.4078834995962,40.1299015231844,0.719610302654397));
#13399=CARTESIAN_POINT('Ctrl Pts',(17.6100454228095,39.8436441299796,10.3385612213511));
#13400=CARTESIAN_POINT('Ctrl Pts',(10.5743003587843,39.5573867367747,17.4695082885356));
#13401=CARTESIAN_POINT('Ctrl Pts',(0.993820156467551,39.2711293435698,20.3963690253115));
#13402=CARTESIAN_POINT('Ctrl Pts',(-8.82582566331469,38.984871950365,18.4147861590682));
#13403=CARTESIAN_POINT('Ctrl Pts',(-16.5215117003454,38.6986145571601,12.0016331826417));
#13404=CARTESIAN_POINT('Ctrl Pts',(-20.2412494541613,38.4123571639553,2.70025340752747));
#13405=CARTESIAN_POINT('Ctrl Pts',(-19.0898735652784,38.1260997707503,-7.25094994957927));
#13406=CARTESIAN_POINT('Ctrl Pts',(-13.3444658841383,37.8398423775456,-15.4571917950747));
#13407=CARTESIAN_POINT('Ctrl Pts',(-4.38767493189203,37.5535849843406,-19.9436169400549));
#13408=CARTESIAN_POINT('Ctrl Pts',(5.62502233286113,37.2673275911359,-19.6305545396266));
#13409=CARTESIAN_POINT('Ctrl Pts',(14.2840421581553,36.9810701979309,-14.5933439584875));
#13410=CARTESIAN_POINT('Ctrl Pts',(19.5055670131628,36.694812804726,-6.04420406418323));
#13411=CARTESIAN_POINT('Ctrl Pts',(20.033022332603,36.4085554115212,3.95949050206097));
#13412=CARTESIAN_POINT('Ctrl Pts',(15.7394743404435,36.1222980183163,13.0103226263072));
#13413=CARTESIAN_POINT('Ctrl Pts',(7.65817778021698,35.8360406251115,18.9301838197395));
#13414=CARTESIAN_POINT('Ctrl Pts',(-2.26608126017527,35.5497832319066,20.2944433614791));
#13415=CARTESIAN_POINT('Ctrl Pts',(-11.6450005789278,35.2635258387017,16.7747872894531));
#13416=CARTESIAN_POINT('Ctrl Pts',(-18.2215195097566,34.9772684454969,9.2182328615669));
#13417=CARTESIAN_POINT('Ctrl Pts',(-20.4129749654698,34.691011052292,-0.556718055753438));
#13418=CARTESIAN_POINT('Ctrl Pts',(-17.6919975787392,34.4047536590871,-10.1976876089435));
#13419=CARTESIAN_POINT('Ctrl Pts',(-10.7133771925845,34.1184962658823,-17.3845660899578));
#13420=CARTESIAN_POINT('Ctrl Pts',(-1.15658031064088,33.8322388726774,-20.3877776163586));
#13421=CARTESIAN_POINT('Ctrl Pts',(8.67860639373843,33.5459814794727,-18.4846573084111));
#13422=CARTESIAN_POINT('Ctrl Pts',(16.4251514758282,33.2597240862677,-12.1330641235064));
#13423=CARTESIAN_POINT('Ctrl Pts',(20.2191578770462,32.9734666930628,-2.86179036864081));
#13424=CARTESIAN_POINT('Ctrl Pts',(19.1469281048403,32.6872092998579,7.09853114565834));
#13425=CARTESIAN_POINT('Ctrl Pts',(13.4678139881271,32.4009519066531,15.3498691352418));
#13426=CARTESIAN_POINT('Ctrl Pts',(4.5458403758454,32.1146945134482,19.9086782143819));
#13427=CARTESIAN_POINT('Ctrl Pts',(-2.12863576871351,31.9238562513117,19.7511787652746));
#13428=CARTESIAN_POINT('Ctrl Pts',(-5.24841461006088,31.8284371202434,18.8841060642764));
#13429=CARTESIAN_POINT('Ctrl Pts',(-19.9990474320523,48.3152683441526,-4.08900488525871E-7));
#13430=CARTESIAN_POINT('Ctrl Pts',(-19.9995699168416,48.3340840242901,0.651344301751299));
#13431=CARTESIAN_POINT('Ctrl Pts',(-19.9685060068548,48.3528913295465,1.30258148611107));
#13432=CARTESIAN_POINT('Ctrl Pts',(-19.8933668661396,48.3753531077675,2.07661242470709));
#13433=CARTESIAN_POINT('Ctrl Pts',(-19.8799433172334,48.3790065909229,2.20239268478144));
#13434=CARTESIAN_POINT('Ctrl Pts',(-19.8280489038326,48.3919682921532,2.64812489376514));
#13435=CARTESIAN_POINT('Ctrl Pts',(-19.7829679467159,48.4012766244316,2.96729666855411));
#13436=CARTESIAN_POINT('Ctrl Pts',(-19.5370033543335,48.4445351278992,4.4445090851548));
#13437=CARTESIAN_POINT('Ctrl Pts',(-19.2395869683829,48.4784874979726,5.58655414246046));
#13438=CARTESIAN_POINT('Ctrl Pts',(-18.4886355488573,48.5431353157597,7.69578168819319));
#13439=CARTESIAN_POINT('Ctrl Pts',(-18.0528175738849,48.5738307119481,8.66922766667982));
#13440=CARTESIAN_POINT('Ctrl Pts',(-17.2382854675505,48.6228935684017,10.1603717990377));
#13441=CARTESIAN_POINT('Ctrl Pts',(-16.9069151088895,48.6412618745768,10.7041139898811));
#13442=CARTESIAN_POINT('Ctrl Pts',(-16.3903789866433,48.6678671268601,11.4667835265736));
#13443=CARTESIAN_POINT('Ctrl Pts',(-16.2253700946275,48.6761046876725,11.6994641309234));
#13444=CARTESIAN_POINT('Ctrl Pts',(-15.9710538998493,48.6884292461363,12.0420514271317));
#13445=CARTESIAN_POINT('Ctrl Pts',(-15.8854999512376,48.6925160157545,12.1547412153635));
#13446=CARTESIAN_POINT('Ctrl Pts',(-15.0752668669847,48.7306793334818,13.1982879424615));
#13447=CARTESIAN_POINT('Ctrl Pts',(-14.2675545477838,48.764758212151,14.0647788459053));
#13448=CARTESIAN_POINT('Ctrl Pts',(-12.6018759138841,48.829469254855,15.5641475572742));
#13449=CARTESIAN_POINT('Ctrl Pts',(-11.7572590701059,48.8601013656681,16.2117900773626));
#13450=CARTESIAN_POINT('Ctrl Pts',(-10.333284873185,48.9091084588795,17.1352117090997));
#13451=CARTESIAN_POINT('Ctrl Pts',(-9.78299252266267,48.9274842683116,17.4561032893305));
#13452=CARTESIAN_POINT('Ctrl Pts',(-8.96423995542905,48.9541442404287,17.8822614370812));
#13453=CARTESIAN_POINT('Ctrl Pts',(-8.70695171826448,48.9624290076455,18.0091727393908));
#13454=CARTESIAN_POINT('Ctrl Pts',(-8.32249180155164,48.9746828268965,18.1884751724868));
#13455=CARTESIAN_POINT('Ctrl Pts',(-8.19736447442655,48.9786516492817,18.2452437485919));
#13456=CARTESIAN_POINT('Ctrl Pts',(-6.98812319136003,49.0168286686246,18.778588433025));
#13457=CARTESIAN_POINT('Ctrl Pts',(-5.86117045929777,49.0510391850562,19.158237363193));
#13458=CARTESIAN_POINT('Ctrl Pts',(-3.6804938837157,49.1158160163791,19.6849947536028));
#13459=CARTESIAN_POINT('Ctrl Pts',(-2.63176088416459,49.1463822764039,19.8525689314528));
#13460=CARTESIAN_POINT('Ctrl Pts',(-0.941947543526431,49.1953324036771,
19.9876382465908));
#13461=CARTESIAN_POINT('Ctrl Pts',(-0.304954840094316,49.2137170787278,
20.0082537071724));
#13462=CARTESIAN_POINT('Ctrl Pts',(0.619783541581291,49.2404299872009,19.9937469563544));
#13463=CARTESIAN_POINT('Ctrl Pts',(0.907993513574837,49.2487588152765,19.9829432336179));
#13464=CARTESIAN_POINT('Ctrl Pts',(1.32887911964084,49.2609379688383,19.9578941732911));
#13465=CARTESIAN_POINT('Ctrl Pts',(1.46184825934849,49.2647880633447,19.9486238403343));
#13466=CARTESIAN_POINT('Ctrl Pts',(2.77959047703587,49.3029741766392,19.8432262473492));
#13467=CARTESIAN_POINT('Ctrl Pts',(3.95592378774674,49.3373125039606,19.6405714475262));
#13468=CARTESIAN_POINT('Ctrl Pts',(6.12672313629921,49.4021532122379,19.065769230732));
#13469=CARTESIAN_POINT('Ctrl Pts',(7.12682392107528,49.4326555369026,18.715089034068));
#13470=CARTESIAN_POINT('Ctrl Pts',(8.67582923831204,49.4815497316784,18.0311832147335));
#13471=CARTESIAN_POINT('Ctrl Pts',(9.24624475310138,49.4999423915416,17.7462908643374));
#13472=CARTESIAN_POINT('Ctrl Pts',(10.0544958257915,49.526710452957,17.2928421346974));
#13473=CARTESIAN_POINT('Ctrl Pts',(10.304282699692,49.5350864394882,17.1454205266479));
#13474=CARTESIAN_POINT('Ctrl Pts',(10.6604499191333,49.5471937201791,16.9244570735691));
#13475=CARTESIAN_POINT('Ctrl Pts',(10.7695371162601,49.5509247820629,16.8552833017844));
#13476=CARTESIAN_POINT('Ctrl Pts',(11.8793725920737,49.5891273720924,16.1360288805901));
#13477=CARTESIAN_POINT('Ctrl Pts',(12.8215609325252,49.6236011974999,15.3954409375345));
#13478=CARTESIAN_POINT('Ctrl Pts',(14.4590680644874,49.6885096246715,13.8553464680126));
#13479=CARTESIAN_POINT('Ctrl Pts',(15.1703775434985,49.7189441686598,13.0729149376504));
#13480=CARTESIAN_POINT('Ctrl Pts',(16.206654357018,49.7677828184642,11.7362176780779));
#13481=CARTESIAN_POINT('Ctrl Pts',(16.5732056891764,49.7861876949433,11.213993469528));
#13482=CARTESIAN_POINT('Ctrl Pts',(17.0695586565321,49.8130102894412,10.4291237172771));
#13483=CARTESIAN_POINT('Ctrl Pts',(17.2199061688431,49.8214285833826,10.1793749211041));
#13484=CARTESIAN_POINT('Ctrl Pts',(17.4266733328559,49.8334559169096,9.81796851153154));
#13485=CARTESIAN_POINT('Ctrl Pts',(17.4876802477314,49.8370647234533,9.70893839585957));
#13486=CARTESIAN_POINT('Ctrl Pts',(18.1216525648955,49.8752227390448,8.55003304059721));
#13487=CARTESIAN_POINT('Ctrl Pts',(18.5995780770564,49.9097742246906,7.4480763399508));
#13488=CARTESIAN_POINT('Ctrl Pts',(19.3542247291349,49.9789524287659,5.17419507232045));
#13489=CARTESIAN_POINT('Ctrl Pts',(19.6305081410923,50.0135791483152,4.00212584872082));
#13490=CARTESIAN_POINT('Ctrl Pts',(19.8855099230895,50.0655382223924,2.22098845774646));
#13491=CARTESIAN_POINT('Ctrl Pts',(19.94392730535,50.0828719232156,1.62305613614182));
#13492=CARTESIAN_POINT('Ctrl Pts',(19.9909467485501,50.1090330328937,0.718566889457847));
#13493=CARTESIAN_POINT('Ctrl Pts',(19.9997423752383,50.1178618970169,0.412966633476598));
#13494=CARTESIAN_POINT('Ctrl Pts',(20.0015742341476,50.1277204479519,0.0715419804064372));
#13495=CARTESIAN_POINT('Ctrl Pts',(20.0016681544146,50.1287532386013,0.03577178235405));
#13496=CARTESIAN_POINT('Ctrl Pts',(20.0016642009912,50.1297859799128,1.35238544669105E-6));
#13497=CARTESIAN_POINT('Ctrl Pts',(19.6083400919114,51.0302882097345,3.3946996548683E-6));
#13498=CARTESIAN_POINT('Ctrl Pts',(19.6095199987208,50.9913606401147,1.32492961685094));
#13499=CARTESIAN_POINT('Ctrl Pts',(19.4730031760567,50.9517439107951,2.66961059857614));
#13500=CARTESIAN_POINT('Ctrl Pts',(19.0531041925406,50.891450312339,4.67301443142071));
#13501=CARTESIAN_POINT('Ctrl Pts',(18.8774621687958,50.8712076949188,5.33847902503477));
#13502=CARTESIAN_POINT('Ctrl Pts',(18.6525607958097,50.8495461164063,6.03874099385605));
#13503=CARTESIAN_POINT('Ctrl Pts',(18.6308342054096,50.8474746055156,6.10563704024123));
#13504=CARTESIAN_POINT('Ctrl Pts',(18.6087358322288,50.845401601531,6.17246412587134));
#13505=CARTESIAN_POINT('Ctrl Pts',(18.5984705640224,50.844444565415,6.20329485075889));
#13506=CARTESIAN_POINT('Ctrl Pts',(18.5978551289405,50.8443872964861,6.20513936959646));
#13507=CARTESIAN_POINT('Ctrl Pts',(18.5956106632341,50.8441783516778,6.21186938139113));
#13508=CARTESIAN_POINT('Ctrl Pts',(18.582129416897,50.842924682836,6.25224462073256));
#13509=CARTESIAN_POINT('Ctrl Pts',(18.5443202908188,50.8394422695801,6.36427700883945));
#13510=CARTESIAN_POINT('Ctrl Pts',(18.457474123658,50.8316416650432,6.61449361208071));
#13511=CARTESIAN_POINT('Ctrl Pts',(17.9627262985633,50.7892955386837,7.96454313626513));
#13512=CARTESIAN_POINT('Ctrl Pts',(17.3625676790138,50.749178227182,9.19336129967989));
#13513=CARTESIAN_POINT('Ctrl Pts',(15.4691048331016,50.6421988990085,12.2911385415673));
#13514=CARTESIAN_POINT('Ctrl Pts',(13.8164065740878,50.5708795724457,14.1177627538175));
#13515=CARTESIAN_POINT('Ctrl Pts',(10.9314099317521,50.4639009209403,16.3235116887483));
#13516=CARTESIAN_POINT('Ctrl Pts',(9.90170135609982,50.4282414268283,16.9690708161103));
#13517=CARTESIAN_POINT('Ctrl Pts',(7.73883175004475,50.3569225513852,18.0560329143806));
#13518=CARTESIAN_POINT('Ctrl Pts',(5.47404675808888,50.285603788723,18.9414721806085));
#13519=CARTESIAN_POINT('Ctrl Pts',(3.08606005480145,50.2142852516252,19.4006335616823));
#13520=CARTESIAN_POINT('Ctrl Pts',(0.676787054751063,50.1429668273104,19.6350399071299));
#13521=CARTESIAN_POINT('Ctrl Pts',(-0.538542448342732,50.1073076715447,
19.6383426402601));
#13522=CARTESIAN_POINT('Ctrl Pts',(-4.15540197609286,50.0003303734236,19.3116117135356));
#13523=CARTESIAN_POINT('Ctrl Pts',(-6.5276992518094,49.9290124002444,18.6481087839358));
#13524=CARTESIAN_POINT('Ctrl Pts',(-10.8665049900005,49.7863769050282,16.5013733266411));
#13525=CARTESIAN_POINT('Ctrl Pts',(-12.832685369618,49.7150593829911,15.0174834159312));
#13526=CARTESIAN_POINT('Ctrl Pts',(-15.2863233187264,49.6080834382941,12.340057629032));
#13527=CARTESIAN_POINT('Ctrl Pts',(-16.0210509692238,49.5724248464549,11.3719345685325));
#13528=CARTESIAN_POINT('Ctrl Pts',(-17.2961694420119,49.5011077755628,9.31440635840479));
#13529=CARTESIAN_POINT('Ctrl Pts',(-18.3794332697448,49.4297908174571,7.13733934024621));
#13530=CARTESIAN_POINT('Ctrl Pts',(-19.049077999015,49.358474084924,4.79959237176522));
#13531=CARTESIAN_POINT('Ctrl Pts',(-19.4969582987446,49.2871574651772,2.42070426783597));
#13532=CARTESIAN_POINT('Ctrl Pts',(-19.6085152909714,49.2514992116968,1.21051375167173));
#13533=CARTESIAN_POINT('Ctrl Pts',(-19.6072005635456,49.2159006001476,1.68230572473917E-6));
#13534=CARTESIAN_POINT('Ctrl Pts',(19.8820073419918,53.8215236295683,-2.16928191597627));
#13535=CARTESIAN_POINT('Ctrl Pts',(20.2403878243907,53.7261044985,1.11536418271914));
#13536=CARTESIAN_POINT('Ctrl Pts',(19.2977258802156,53.5352662363634,7.86244684752797));
#13537=CARTESIAN_POINT('Ctrl Pts',(13.2349771439221,53.2490088431585,16.0945758521135));
#13538=CARTESIAN_POINT('Ctrl Pts',(3.98895985880251,52.9627514499537,20.4519269392271));
#13539=CARTESIAN_POINT('Ctrl Pts',(-6.21786348531803,52.6764940567489,19.8882367921738));
#13540=CARTESIAN_POINT('Ctrl Pts',(-14.9279158242243,52.390236663544,14.537999998728));
#13541=CARTESIAN_POINT('Ctrl Pts',(-20.0457362013207,52.1039792703391,5.6893465415147));
#13542=CARTESIAN_POINT('Ctrl Pts',(-20.3393868288738,51.8177218771343,-4.52856154177887));
#13543=CARTESIAN_POINT('Ctrl Pts',(-15.7383604625087,51.5314644839294,-13.6566096580849));
#13544=CARTESIAN_POINT('Ctrl Pts',(-7.34982640794939,51.2452070907245,-19.4981807755369));
#13545=CARTESIAN_POINT('Ctrl Pts',(2.80745052150752,50.9589496975197,-20.6474474953185));
#13546=CARTESIAN_POINT('Ctrl Pts',(12.2891133774627,50.6726923043148,-16.8278540596182));
#13547=CARTESIAN_POINT('Ctrl Pts',(18.8133631048273,50.3864349111099,-8.9585870824807));
#13548=CARTESIAN_POINT('Ctrl Pts',(20.8101257715278,50.1001775179051,1.06658752634126));
#13549=CARTESIAN_POINT('Ctrl Pts',(17.7988722497292,49.8139201247002,10.8350856287217));
#13550=CARTESIAN_POINT('Ctrl Pts',(10.5042704652777,49.5276627314954,17.996089490411));
#13551=CARTESIAN_POINT('Ctrl Pts',(0.681786216601785,49.2414053382905,20.8262839711121));
#13552=CARTESIAN_POINT('Ctrl Pts',(-9.30477169484315,48.9551479450856,18.6445745080389));
#13553=CARTESIAN_POINT('Ctrl Pts',(-17.0521101681401,48.6688905518807,11.9759957719165));
#13554=CARTESIAN_POINT('Ctrl Pts',(-20.6958103158987,48.3826331586759,2.42535992678891));
#13555=CARTESIAN_POINT('Ctrl Pts',(-19.359005485092,48.096375765471,-7.70894559734738));
#13556=CARTESIAN_POINT('Ctrl Pts',(-13.3634014994422,47.8101183722662,-15.9880716761342));
#13557=CARTESIAN_POINT('Ctrl Pts',(-4.15185734064264,47.5238609790613,-20.4196233110616));
#13558=CARTESIAN_POINT('Ctrl Pts',(6.05884297261691,47.2376035858564,-19.9371351351614));
#13559=CARTESIAN_POINT('Ctrl Pts',(14.8114656735256,46.9513461926516,-14.6567192833422));
#13560=CARTESIAN_POINT('Ctrl Pts',(19.9996674797779,46.6650887994467,-5.84912269109503));
#13561=CARTESIAN_POINT('Ctrl Pts',(20.3748930259847,46.3788314062419,4.36608173690889));
#13562=CARTESIAN_POINT('Ctrl Pts',(15.846843228865,46.092574013037,13.5305763082882));
#13563=CARTESIAN_POINT('Ctrl Pts',(7.50520601425818,45.8063166198321,19.4388996149015));
#13564=CARTESIAN_POINT('Ctrl Pts',(-2.64258014795915,45.5200592266273,20.6691970263969));
#13565=CARTESIAN_POINT('Ctrl Pts',(-12.1544219611321,45.2338018334223,16.9253940085714));
#13566=CARTESIAN_POINT('Ctrl Pts',(-18.7412679257434,44.9475444402176,9.10844729303518));
#13567=CARTESIAN_POINT('Ctrl Pts',(-20.8179750244582,44.6612870470127,-0.900472895535283));
#13568=CARTESIAN_POINT('Ctrl Pts',(-17.8847778499299,44.3750296538078,-10.6926917477872));
#13569=CARTESIAN_POINT('Ctrl Pts',(-10.6475585564851,44.088772260603,-17.911684240762));
#13570=CARTESIAN_POINT('Ctrl Pts',(-0.847974333259163,43.8025148673981,
-20.8201795161492));
#13571=CARTESIAN_POINT('Ctrl Pts',(9.15567729953944,43.5162574741932,-18.7182400011657));
#13572=CARTESIAN_POINT('Ctrl Pts',(16.9559894253259,43.2300000809884,-12.1117033551346));
#13573=CARTESIAN_POINT('Ctrl Pts',(20.675794980268,42.9437426877835,-2.59045121329603));
#13574=CARTESIAN_POINT('Ctrl Pts',(19.4199122897102,42.6574852945787,7.55420030277892));
#13575=CARTESIAN_POINT('Ctrl Pts',(13.4905730572992,42.3712279013738,15.8809122578087));
#13576=CARTESIAN_POINT('Ctrl Pts',(4.31468945499457,42.0849705081689,20.3858379877183));
#13577=CARTESIAN_POINT('Ctrl Pts',(-5.89953630656856,41.7987131149641,19.9848544383497));
#13578=CARTESIAN_POINT('Ctrl Pts',(-14.694022054144,41.5124557217592,14.7744594292609));
#13579=CARTESIAN_POINT('Ctrl Pts',(-19.9523500441243,41.2261983285544,6.00854918189717));
#13580=CARTESIAN_POINT('Ctrl Pts',(-20.4090888483251,40.9399409353495,-4.2033353346737));
#13581=CARTESIAN_POINT('Ctrl Pts',(-15.9543229882123,40.6536835421446,-13.4036753744017));
#13582=CARTESIAN_POINT('Ctrl Pts',(-7.66010440412409,40.3674261489397,-19.3783832161628));
#13583=CARTESIAN_POINT('Ctrl Pts',(2.47753986102242,40.0811687557349,-20.689628604487));
#13584=CARTESIAN_POINT('Ctrl Pts',(12.0189571865978,39.79491136253,-17.0218566467124));
#13585=CARTESIAN_POINT('Ctrl Pts',(18.6679786428237,39.5086539693252,-9.25772698591362));
#13586=CARTESIAN_POINT('Ctrl Pts',(20.8244985053192,39.2223965761203,0.734300726105919));
#13587=CARTESIAN_POINT('Ctrl Pts',(17.9695442005614,38.9361391829154,10.5496169019898));
#13588=CARTESIAN_POINT('Ctrl Pts',(10.7901685160372,38.6498817897106,17.826138082887));
#13589=CARTESIAN_POINT('Ctrl Pts',(1.0141084137082,38.3636243965057,20.8127489697766));
#13590=CARTESIAN_POINT('Ctrl Pts',(-9.00599973228715,38.0773670033008,18.7907132482834));
#13591=CARTESIAN_POINT('Ctrl Pts',(-16.8587886988013,37.791109610096,12.2466395046924));
#13592=CARTESIAN_POINT('Ctrl Pts',(-20.6544627233068,37.5048522168911,2.7553775015497));
#13593=CARTESIAN_POINT('Ctrl Pts',(-19.4795821690523,37.2185948236863,-7.39897385194979));
#13594=CARTESIAN_POINT('Ctrl Pts',(-13.6168853504141,36.9323374304814,-15.7727413251526));
#13595=CARTESIAN_POINT('Ctrl Pts',(-4.4772467494069,36.6460800372765,-20.350754215498));
#13596=CARTESIAN_POINT('Ctrl Pts',(5.7398538738734,36.3598226440717,-20.0313008292699));
#13597=CARTESIAN_POINT('Ctrl Pts',(14.5756425245657,36.0735652508668,-14.8912585402116));
#13598=CARTESIAN_POINT('Ctrl Pts',(19.9037617554853,35.787307857662,-6.16759295510372));
#13599=CARTESIAN_POINT('Ctrl Pts',(20.4419847669778,35.501050464457,4.04032118490587));
#13600=CARTESIAN_POINT('Ctrl Pts',(16.0607865033243,35.2147930712523,13.2759207533496));
#13601=CARTESIAN_POINT('Ctrl Pts',(7.81451500109755,34.9285356780473,19.3166324508578));
#13602=CARTESIAN_POINT('Ctrl Pts',(-2.31234198478224,34.6422782848425,20.7087425529307));
#13603=CARTESIAN_POINT('Ctrl Pts',(-11.8827264528868,34.3560208916376,17.1172347613255));
#13604=CARTESIAN_POINT('Ctrl Pts',(-18.5935011774842,34.0697634984328,9.40641769319403));
#13605=CARTESIAN_POINT('Ctrl Pts',(-20.8296939022803,33.7835061052279,-0.568083127679823));
#13606=CARTESIAN_POINT('Ctrl Pts',(-18.0531693781759,33.497248712023,-10.4058674403145));
#13607=CARTESIAN_POINT('Ctrl Pts',(-10.9320844894886,33.2109913188182,-17.7394618327569));
#13608=CARTESIAN_POINT('Ctrl Pts',(-1.18019128610306,32.9247339256133,-20.8039821846793));
#13609=CARTESIAN_POINT('Ctrl Pts',(8.85577519662159,32.6384765324085,-18.862010751489));
#13610=CARTESIAN_POINT('Ctrl Pts',(16.7604610793326,32.3522191392036,-12.3807535807123));
#13611=CARTESIAN_POINT('Ctrl Pts',(20.6319206722204,32.0659617459987,-2.92021204689576));
#13612=CARTESIAN_POINT('Ctrl Pts',(19.5378004207754,31.7797043527939,7.2434433110621));
#13613=CARTESIAN_POINT('Ctrl Pts',(13.742753594828,31.493446959589,15.6632281312447));
#13614=CARTESIAN_POINT('Ctrl Pts',(4.63863665004277,31.2071895663841,20.3151013929792));
#13615=CARTESIAN_POINT('Ctrl Pts',(-2.17208339325231,31.0163513042476,20.1543888588714));
#13616=CARTESIAN_POINT('Ctrl Pts',(-5.35555774966924,30.9209321731793,19.2696134151144));
#13617=CARTESIAN_POINT('Ctrl Pts',(19.8820176228154,54.1584473498706,-2.16928303769424));
#13618=CARTESIAN_POINT('Ctrl Pts',(20.2404262598145,54.0630282188023,1.1156211049014));
#13619=CARTESIAN_POINT('Ctrl Pts',(19.2977535506368,53.8721899566657,7.86230445901497));
#13620=CARTESIAN_POINT('Ctrl Pts',(13.2350009702681,53.5859325634608,16.0946752359606));
#13621=CARTESIAN_POINT('Ctrl Pts',(3.98896546538414,53.299675170256,20.4519245772961));
#13622=CARTESIAN_POINT('Ctrl Pts',(-6.2178732614557,53.0134177770511,19.8882877439151));
#13623=CARTESIAN_POINT('Ctrl Pts',(-14.9279407216831,52.7271603838462,14.538014915324));
#13624=CARTESIAN_POINT('Ctrl Pts',(-20.045769179314,52.4409029906414,5.6893605003619));
#13625=CARTESIAN_POINT('Ctrl Pts',(-20.3394204778528,52.1546455974365,-4.52857131136286));
#13626=CARTESIAN_POINT('Ctrl Pts',(-15.7383864203068,51.8683882042317,-13.6566310589448));
#13627=CARTESIAN_POINT('Ctrl Pts',(-7.34983856052465,51.5821308110268,-19.4982135508937));
#13628=CARTESIAN_POINT('Ctrl Pts',(2.80745516537178,51.2958734178219,-20.6474813007613));
#13629=CARTESIAN_POINT('Ctrl Pts',(12.2891336667355,51.0096160246171,-16.8278819933735));
#13630=CARTESIAN_POINT('Ctrl Pts',(18.813394173644,50.7233586314122,-8.95860180283175));
#13631=CARTESIAN_POINT('Ctrl Pts',(20.8101601346521,50.4371012382073,1.06658925090337));
#13632=CARTESIAN_POINT('Ctrl Pts',(17.7989016418153,50.1508438450025,10.8351035393191));
#13633=CARTESIAN_POINT('Ctrl Pts',(10.5042878109101,49.8645864517976,17.9961191984099));
#13634=CARTESIAN_POINT('Ctrl Pts',(0.681787342573301,49.5783290585927,20.8263183665621));
#13635=CARTESIAN_POINT('Ctrl Pts',(-9.304787060037,49.2920716653879,18.6446052938142));
#13636=CARTESIAN_POINT('Ctrl Pts',(-17.052138326553,49.005814272183,11.9760155492571));
#13637=CARTESIAN_POINT('Ctrl Pts',(-20.6958444912644,48.7195568789782,2.42536393123954));
#13638=CARTESIAN_POINT('Ctrl Pts',(-19.3590374529448,48.4332994857733,-7.70895832696733));
#13639=CARTESIAN_POINT('Ctrl Pts',(-13.3634235666623,48.1470420925684,-15.9880980776619));
#13640=CARTESIAN_POINT('Ctrl Pts',(-4.15186419667449,47.8607846993636,-20.4196570302645));
#13641=CARTESIAN_POINT('Ctrl Pts',(6.05885297768813,47.5745273061587,-19.937168057735));
#13642=CARTESIAN_POINT('Ctrl Pts',(14.8114901319557,47.2882699129538,-14.6567434862176));
#13643=CARTESIAN_POINT('Ctrl Pts',(19.9997005055748,47.002012519749,-5.84913234986195));
#13644=CARTESIAN_POINT('Ctrl Pts',(20.3749266713983,46.7157551265442,4.36608894669993));
#13645=CARTESIAN_POINT('Ctrl Pts',(15.8468693970314,46.4294977333392,13.5305986515606));
#13646=CARTESIAN_POINT('Ctrl Pts',(7.50521840773482,46.1432403401344,19.438931714694));
#13647=CARTESIAN_POINT('Ctrl Pts',(-2.64258451169749,45.8569829469295,20.669231157799));
#13648=CARTESIAN_POINT('Ctrl Pts',(-12.1544420319394,45.5707255537247,16.9254219577677));
#13649=CARTESIAN_POINT('Ctrl Pts',(-18.7412988735234,45.2844681605198,9.10846233397168));
#13650=CARTESIAN_POINT('Ctrl Pts',(-20.8180094015406,44.998210767315,-0.900474382501672));
#13651=CARTESIAN_POINT('Ctrl Pts',(-17.884807383373,44.7119533741101,-10.6927094048142));
#13652=CARTESIAN_POINT('Ctrl Pts',(-10.6475761389828,44.4256959809052,-17.9117138186361));
#13653=CARTESIAN_POINT('Ctrl Pts',(-0.847975733533845,44.1394385877004,
-20.820213896872));
#13654=CARTESIAN_POINT('Ctrl Pts',(9.1556924184678,43.8531811944955,-18.7182709109193));
#13655=CARTESIAN_POINT('Ctrl Pts',(16.9560174250447,43.5669238012906,-12.1117233554));
#13656=CARTESIAN_POINT('Ctrl Pts',(20.675829122566,43.2806664080858,-2.59045549095294));
#13657=CARTESIAN_POINT('Ctrl Pts',(19.4199443581474,42.9944090148809,7.55421277716059));
#13658=CARTESIAN_POINT('Ctrl Pts',(13.4905953345159,42.708151621676,15.8809384822339));
#13659=CARTESIAN_POINT('Ctrl Pts',(4.31469657991594,42.4218942284712,20.3858716512054));
#13660=CARTESIAN_POINT('Ctrl Pts',(-5.89954604857493,42.1356368352663,19.9848874396856));
#13661=CARTESIAN_POINT('Ctrl Pts',(-14.6940463186369,41.8493794420614,14.7744838265813));
#13662=CARTESIAN_POINT('Ctrl Pts',(-19.9523829917851,41.5631220488566,6.00855910391842));
#13663=CARTESIAN_POINT('Ctrl Pts',(-20.4091225502067,41.2768646556517,-4.20334227571408));
#13664=CARTESIAN_POINT('Ctrl Pts',(-15.9543493338619,40.9906072624469,-13.4036975081228));
#13665=CARTESIAN_POINT('Ctrl Pts',(-7.66011705338707,40.704349869242,-19.3784152160223));
#13666=CARTESIAN_POINT('Ctrl Pts',(2.47754395222695,40.4180924760372,-20.6896627696287));
#13667=CARTESIAN_POINT('Ctrl Pts',(12.0189770337096,40.1318350828323,-17.0218847551989));
#13668=CARTESIAN_POINT('Ctrl Pts',(18.6680094695801,39.8455776896274,-9.25774227335839));
#13669=CARTESIAN_POINT('Ctrl Pts',(20.8245328931734,39.5593202964225,0.734301938669289));
#13670=CARTESIAN_POINT('Ctrl Pts',(17.9695738739819,39.2730629032177,10.5496343227549));
#13671=CARTESIAN_POINT('Ctrl Pts',(10.7901863340269,38.9868055100128,17.8261675194968));
#13672=CARTESIAN_POINT('Ctrl Pts',(1.01411008832762,38.700548116808,20.81278333823));
#13673=CARTESIAN_POINT('Ctrl Pts',(-9.00601460405961,38.4142907236031,18.7907442777117));
#13674=CARTESIAN_POINT('Ctrl Pts',(-16.8588165379923,38.1280333303983,12.2466597277837));
#13675=CARTESIAN_POINT('Ctrl Pts',(-20.6544968304152,37.8417759371933,2.7553820515452));
#13676=CARTESIAN_POINT('Ctrl Pts',(-19.4796143359503,37.5555185439886,-7.3989860699893));
#13677=CARTESIAN_POINT('Ctrl Pts',(-13.6169078363581,37.2692611507836,-15.7727673709813));
#13678=CARTESIAN_POINT('Ctrl Pts',(-4.47725414247179,36.9830037575788,-20.3507878209949));
#13679=CARTESIAN_POINT('Ctrl Pts',(5.73986335161557,36.6967463643739,-20.0313339074146));
#13680=CARTESIAN_POINT('Ctrl Pts',(14.5756665947274,36.4104889711691,-14.8912831301837));
#13681=CARTESIAN_POINT('Ctrl Pts',(19.9037946206193,36.1242315779642,-6.16760314019645));
#13682=CARTESIAN_POINT('Ctrl Pts',(20.4420185277463,35.8379741847594,4.04032785763401));
#13683=CARTESIAN_POINT('Ctrl Pts',(16.0608130156864,35.5517167915545,13.2759426743629));
#13684=CARTESIAN_POINT('Ctrl Pts',(7.81452792345091,35.2654593983496,19.3166643522216));
#13685=CARTESIAN_POINT('Ctrl Pts',(-2.31234583926065,34.9792020051447,20.7087767427161));
#13686=CARTESIAN_POINT('Ctrl Pts',(-11.8827460032028,34.6929446119399,17.1172630410929));
#13687=CARTESIAN_POINT('Ctrl Pts',(-18.5935320243277,34.406687218735,9.40643319872613));
#13688=CARTESIAN_POINT('Ctrl Pts',(-20.8297280137594,34.1204298255302,-0.568084011097526));
#13689=CARTESIAN_POINT('Ctrl Pts',(-18.0531997572233,33.8341724323253,-10.4058847325838));
#13690=CARTESIAN_POINT('Ctrl Pts',(-10.9321014114827,33.5479150391204,-17.7394909093833));
#13691=CARTESIAN_POINT('Ctrl Pts',(-1.18019548625403,33.2616576459156,-20.8040169705569));
#13692=CARTESIAN_POINT('Ctrl Pts',(8.855794304159,32.9754002527107,-18.8620410384411));
#13693=CARTESIAN_POINT('Ctrl Pts',(16.7604798254333,32.6891428595058,-12.3807757386003));
#13694=CARTESIAN_POINT('Ctrl Pts',(20.6319725342291,32.402885466301,-2.92021345574338));
#13695=CARTESIAN_POINT('Ctrl Pts',(19.5377971833691,32.1166280730961,7.24344846195296));
#13696=CARTESIAN_POINT('Ctrl Pts',(13.7428478182589,31.8303706798913,15.6632677139293));
#13697=CARTESIAN_POINT('Ctrl Pts',(4.63849166108246,31.5441132866864,20.3151056757633));
#13698=CARTESIAN_POINT('Ctrl Pts',(-2.1718360667841,31.3532750245498,20.1544683315563));
#13699=CARTESIAN_POINT('Ctrl Pts',(-5.35556051898442,31.2578558934815,19.2696233792742));
#13700=CARTESIAN_POINT('Ctrl Pts',(19.7370468471544,54.4928874510278,-2.15346559649842));
#13701=CARTESIAN_POINT('Ctrl Pts',(20.0928407902235,54.3974683199595,1.10747422706216));
#13702=CARTESIAN_POINT('Ctrl Pts',(19.1570421204669,54.2066300578229,7.8049830620165));
#13703=CARTESIAN_POINT('Ctrl Pts',(13.1384964528761,53.920372664618,15.9773157082743));
#13704=CARTESIAN_POINT('Ctrl Pts',(3.95987954459863,53.6341152714132,20.3027989142959));
#13705=CARTESIAN_POINT('Ctrl Pts',(-6.17253499803189,53.3478578782083,19.7432693030965));
#13706=CARTESIAN_POINT('Ctrl Pts',(-14.8190920358179,53.0616004850034,14.4320098619605));
#13707=CARTESIAN_POINT('Ctrl Pts',(-19.8996033184086,52.7753430917986,5.64787570224052));
#13708=CARTESIAN_POINT('Ctrl Pts',(-20.1911134182375,52.4890856985937,-4.49555064033621));
#13709=CARTESIAN_POINT('Ctrl Pts',(-15.623628296378,52.2028283053889,-13.5570523301289));
#13710=CARTESIAN_POINT('Ctrl Pts',(-7.29624642695668,51.916570912184,-19.356040216757));
#13711=CARTESIAN_POINT('Ctrl Pts',(2.78698430582405,51.6303135189791,-20.4969279996126));
#13712=CARTESIAN_POINT('Ctrl Pts',(12.1995261363297,51.3440561257743,-16.7051796876529));
#13713=CARTESIAN_POINT('Ctrl Pts',(18.6762143006851,51.0577987325694,-8.89327920451834));
#13714=CARTESIAN_POINT('Ctrl Pts',(20.6584206295791,50.7715413393645,1.05881210322698));
#13715=CARTESIAN_POINT('Ctrl Pts',(17.6691190495698,50.4852839461597,10.7560982238046));
#13716=CARTESIAN_POINT('Ctrl Pts',(10.4276946745042,50.1990265529548,17.8648985737548));
#13717=CARTESIAN_POINT('Ctrl Pts',(0.676816017344868,49.91276915975,20.6744610417454));
#13718=CARTESIAN_POINT('Ctrl Pts',(-9.23694021144621,49.6265117665451,18.5086561632057));
#13719=CARTESIAN_POINT('Ctrl Pts',(-16.9278008387997,49.3402543733402,11.8886911528003));
#13720=CARTESIAN_POINT('Ctrl Pts',(-20.5449385308654,49.0539969801354,2.40767913113728));
#13721=CARTESIAN_POINT('Ctrl Pts',(-19.2178789638363,48.7677395869305,-7.65274763403337));
#13722=CARTESIAN_POINT('Ctrl Pts',(-13.265982736529,48.4814821937256,-15.8715191530129));
#13723=CARTESIAN_POINT('Ctrl Pts',(-4.1215904354707,48.1952248005208,-20.2707649202383));
#13724=CARTESIAN_POINT('Ctrl Pts',(6.01467420412352,47.9089674073159,-19.7917940675758));
#13725=CARTESIAN_POINT('Ctrl Pts',(14.70349056981,47.622710014111,-14.5498722757671));
#13726=CARTESIAN_POINT('Ctrl Pts',(19.8538705533956,47.3364526209062,-5.80648277665255));
#13727=CARTESIAN_POINT('Ctrl Pts',(20.2263607175573,47.0501952277013,4.33425314285206));
#13728=CARTESIAN_POINT('Ctrl Pts',(15.7313202563974,46.7639378344964,13.4319388464421));
#13729=CARTESIAN_POINT('Ctrl Pts',(7.45049330616692,46.4776804412916,19.297190668043));
#13730=CARTESIAN_POINT('Ctrl Pts',(-2.62331582450576,46.1914230480867,20.5185192513642));
#13731=CARTESIAN_POINT('Ctrl Pts',(-12.0658166197845,45.9051656548819,16.8020084359489));
#13732=CARTESIAN_POINT('Ctrl Pts',(-18.6046446912401,45.618908261677,9.0420470080913));
#13733=CARTESIAN_POINT('Ctrl Pts',(-20.6662126626522,45.3326508684722,-0.89390847737213));
#13734=CARTESIAN_POINT('Ctrl Pts',(-17.7543984002624,45.0463934752673,-10.6147423722211));
#13735=CARTESIAN_POINT('Ctrl Pts',(-10.5699382004178,44.7601360820624,-17.7811086443791));
#13736=CARTESIAN_POINT('Ctrl Pts',(-0.841792627910047,44.4738786888575,
-20.6684010836704));
#13737=CARTESIAN_POINT('Ctrl Pts',(9.08893270938217,44.1876212956527,-18.5817846394847));
#13738=CARTESIAN_POINT('Ctrl Pts',(16.8323808131087,43.9013639024478,-12.0234094310373));
#13739=CARTESIAN_POINT('Ctrl Pts',(20.5250691063664,43.615106509243,-2.57156690808329));
#13740=CARTESIAN_POINT('Ctrl Pts',(19.2783417598345,43.3288491160381,7.49913042791555));
#13741=CARTESIAN_POINT('Ctrl Pts',(13.3922272178558,43.0425917228332,15.7651409232266));
#13742=CARTESIAN_POINT('Ctrl Pts',(4.28323550899932,42.7563343296284,20.2372258908754));
#13743=CARTESIAN_POINT('Ctrl Pts',(-5.85652887849769,42.4700769364235,19.8391654985584));
#13744=CARTESIAN_POINT('Ctrl Pts',(-14.5869031105989,42.1838195432187,14.6667540998637));
#13745=CARTESIAN_POINT('Ctrl Pts',(-19.8068980603113,41.8975621500138,5.96474705350568));
#13746=CARTESIAN_POINT('Ctrl Pts',(-20.2603072534634,41.6113047568089,-4.17269315659907));
#13747=CARTESIAN_POINT('Ctrl Pts',(-15.8380164917897,41.325047363604,-13.3059630162443));
#13748=CARTESIAN_POINT('Ctrl Pts',(-7.60426249180149,41.0387899703992,-19.2371154318844));
#13749=CARTESIAN_POINT('Ctrl Pts',(2.45947867590071,40.7525325771943,-20.5388018839141));
#13750=CARTESIAN_POINT('Ctrl Pts',(11.9313393790568,40.4662751839895,-16.8977678645906));
#13751=CARTESIAN_POINT('Ctrl Pts',(18.5318896848129,40.1800177907846,-9.19023845685704));
#13752=CARTESIAN_POINT('Ctrl Pts',(20.672688587549,39.8937603975797,0.728947697660979));
#13753=CARTESIAN_POINT('Ctrl Pts',(17.8385468069519,39.6075030043749,10.4727105374029));
#13754=CARTESIAN_POINT('Ctrl Pts',(10.7115085379942,39.32124561117,17.6961861152163));
#13755=CARTESIAN_POINT('Ctrl Pts',(1.00671559631268,39.0349882179652,20.6610247057403));
#13756=CARTESIAN_POINT('Ctrl Pts',(-8.9403462867427,38.7487308247602,18.6537295589831));
#13757=CARTESIAN_POINT('Ctrl Pts',(-16.7358886767062,38.4624734315555,12.1573619004505));
#13758=CARTESIAN_POINT('Ctrl Pts',(-20.5038923609003,38.1762160383505,2.73529088904539));
#13759=CARTESIAN_POINT('Ctrl Pts',(-19.337576647625,37.8899586451457,-7.3450355728583));
#13760=CARTESIAN_POINT('Ctrl Pts',(-13.5176186985938,37.6037012519408,-15.6577585531828));
#13761=CARTESIAN_POINT('Ctrl Pts',(-4.44460776574075,37.317443858736,-20.2023978781625));
#13762=CARTESIAN_POINT('Ctrl Pts',(5.69801052500478,37.0311864655311,-19.8852732969022));
#13763=CARTESIAN_POINT('Ctrl Pts',(14.4693865650341,36.7449290723263,-14.7827017488803));
#13764=CARTESIAN_POINT('Ctrl Pts',(19.7586639765527,36.4586716791214,-6.12263140318643));
#13765=CARTESIAN_POINT('Ctrl Pts',(20.292963366251,36.1724142859165,4.01086737551623));
#13766=CARTESIAN_POINT('Ctrl Pts',(15.9437038827431,35.8861568927117,13.1791397205824));
#13767=CARTESIAN_POINT('Ctrl Pts',(7.75754745764863,35.5998994995069,19.1758148309357));
#13768=CARTESIAN_POINT('Ctrl Pts',(-2.29548512089195,35.3136421063019,20.5577764857565));
#13769=CARTESIAN_POINT('Ctrl Pts',(-11.7961016950961,35.0273847130971,16.9924506888672));
#13770=CARTESIAN_POINT('Ctrl Pts',(-18.4579552929595,34.7411273198922,9.33784518777606));
#13771=CARTESIAN_POINT('Ctrl Pts',(-20.6778458409957,34.4548699266874,-0.56394176847619));
#13772=CARTESIAN_POINT('Ctrl Pts',(-17.9215628959739,34.1686125334825,-10.3300091075101));
#13773=CARTESIAN_POINT('Ctrl Pts',(-10.8523888806014,33.8823551402776,-17.6101415272403));
#13774=CARTESIAN_POINT('Ctrl Pts',(-1.17158985708284,33.5960977470728,-20.6523222383039));
#13775=CARTESIAN_POINT('Ctrl Pts',(8.79122111961891,33.3098403538679,-18.7245064929345));
#13776=CARTESIAN_POINT('Ctrl Pts',(16.6382694241873,33.0235829606631,-12.2904999080558));
#13777=CARTESIAN_POINT('Ctrl Pts',(20.481531451546,32.7373255674582,-2.8989205708087));
#13778=CARTESIAN_POINT('Ctrl Pts',(19.3953369475461,32.4510681742533,7.19063240982421));
#13779=CARTESIAN_POINT('Ctrl Pts',(13.6426369524654,32.1648107810485,15.5490566680854));
#13780=CARTESIAN_POINT('Ctrl Pts',(4.60467690908024,31.8785533878436,20.1669773135859));
#13781=CARTESIAN_POINT('Ctrl Pts',(-2.15601190013464,31.687715125707,20.0075076626589));
#13782=CARTESIAN_POINT('Ctrl Pts',(-5.31651016819679,31.5922959946387,19.1291179084016));
#13783=CARTESIAN_POINT('Ctrl Pts',(19.4916112617573,54.7221509165299,-2.12668666176709));
#13784=CARTESIAN_POINT('Ctrl Pts',(19.8429547143851,54.6267317854616,1.0934633119458));
#13785=CARTESIAN_POINT('Ctrl Pts',(18.9188025464289,54.435893523325,7.70806260044675));
#13786=CARTESIAN_POINT('Ctrl Pts',(12.9750998048337,54.1496361301202,15.7785484496065));
#13787=CARTESIAN_POINT('Ctrl Pts',(3.91063405100273,53.8633787369153,20.0503401175446));
#13788=CARTESIAN_POINT('Ctrl Pts',(-6.09577171275476,53.5771213437104,19.4977183968944));
#13789=CARTESIAN_POINT('Ctrl Pts',(-14.6347965386317,53.2908639505056,14.2525369616721));
#13790=CARTESIAN_POINT('Ctrl Pts',(-19.6521252013387,53.0046065573007,5.57763254162236));
#13791=CARTESIAN_POINT('Ctrl Pts',(-19.9400098088463,52.7183491640959,-4.43964030615103));
#13792=CARTESIAN_POINT('Ctrl Pts',(-15.4293275720539,52.432091770891,-13.3884532914578));
#13793=CARTESIAN_POINT('Ctrl Pts',(-7.20550781106948,52.1458343776861,-19.1153213806834));
#13794=CARTESIAN_POINT('Ctrl Pts',(2.75232441408898,51.8595769844812,-20.2420215047524));
#13795=CARTESIAN_POINT('Ctrl Pts',(12.0478086851997,51.5733195912764,-16.4974282574968));
#13796=CARTESIAN_POINT('Ctrl Pts',(18.4439505479574,51.2870621980715,-8.78267942887381));
#13797=CARTESIAN_POINT('Ctrl Pts',(20.401505487785,51.0008048048667,1.04564439017211));
#13798=CARTESIAN_POINT('Ctrl Pts',(17.4493798771779,50.7145474116618,10.6223317120683));
#13799=CARTESIAN_POINT('Ctrl Pts',(10.298012318395,50.4282900184569,17.6427246297376));
#13800=CARTESIAN_POINT('Ctrl Pts',(0.668398903120931,50.1420326252521,20.4173464106668));
#13801=CARTESIAN_POINT('Ctrl Pts',(-9.12206648239754,49.8557752320472,18.2784762244733));
#13802=CARTESIAN_POINT('Ctrl Pts',(-16.7172809522183,49.5695178388423,11.7408393464271));
#13803=CARTESIAN_POINT('Ctrl Pts',(-20.2894346900898,49.2832604456375,2.37773641541062));
#13804=CARTESIAN_POINT('Ctrl Pts',(-18.9788788870531,48.9970030524326,-7.55757546283069));
#13805=CARTESIAN_POINT('Ctrl Pts',(-13.1010024648366,48.7107456592278,-15.6741355444392));
#13806=CARTESIAN_POINT('Ctrl Pts',(-4.070332935494,48.4244882660229,-20.0186707957866));
#13807=CARTESIAN_POINT('Ctrl Pts',(5.93987367075858,48.1382308728181,-19.5456565873916));
#13808=CARTESIAN_POINT('Ctrl Pts',(14.5206329619597,47.8519734796132,-14.368925117269));
#13809=CARTESIAN_POINT('Ctrl Pts',(19.606961068963,47.5657160864083,-5.73427138265408));
#13810=CARTESIAN_POINT('Ctrl Pts',(19.9748188187978,47.2794586932035,4.28035089713567));
#13811=CARTESIAN_POINT('Ctrl Pts',(15.5356802091074,46.9932012999986,13.2648946881484));
#13812=CARTESIAN_POINT('Ctrl Pts',(7.35783643827567,46.7069439067937,19.0572042439321));
#13813=CARTESIAN_POINT('Ctrl Pts',(-2.59069137699606,46.4206865135889,20.2633439697462));
#13814=CARTESIAN_POINT('Ctrl Pts',(-11.915762021975,46.134429120384,16.5930529464284));
#13815=CARTESIAN_POINT('Ctrl Pts',(-18.3732710043605,45.8481717271792,8.92959703724159));
#13816=CARTESIAN_POINT('Ctrl Pts',(-20.4092006155558,45.5619143339743,-0.882791527622558));
#13817=CARTESIAN_POINT('Ctrl Pts',(-17.5335986653375,45.2756569407694,-10.4827338271133));
#13818=CARTESIAN_POINT('Ctrl Pts',(-10.4384868552237,44.9893995475646,-17.559976731777));
#13819=CARTESIAN_POINT('Ctrl Pts',(-0.831323808583485,44.7031421543597,
-20.4113618206262));
#13820=CARTESIAN_POINT('Ctrl Pts',(8.97589965201017,44.4168847611548,-18.350695247981));
#13821=CARTESIAN_POINT('Ctrl Pts',(16.6230476023797,44.13062736795,-11.8738822234453));
#13822=CARTESIAN_POINT('Ctrl Pts',(20.2698123685242,43.8443699747451,-2.53958602769265));
#13823=CARTESIAN_POINT('Ctrl Pts',(19.0385897471557,43.5581125815403,7.40586869224184));
#13824=CARTESIAN_POINT('Ctrl Pts',(13.2256769268747,43.2718551883354,15.569080270625));
#13825=CARTESIAN_POINT('Ctrl Pts',(4.22996773592773,42.9855977951305,19.9855488691264));
#13826=CARTESIAN_POINT('Ctrl Pts',(-5.78369509417002,42.6993404019257,19.5924388911872));
#13827=CARTESIAN_POINT('Ctrl Pts',(-14.4054954240311,42.4130830087208,14.4843533592442));
#13828=CARTESIAN_POINT('Ctrl Pts',(-19.5605727417728,42.126825615516,5.89056743115988));
#13829=CARTESIAN_POINT('Ctrl Pts',(-20.0083431840418,41.8405682223111,-4.12080012580584));
#13830=CARTESIAN_POINT('Ctrl Pts',(-15.6410495338402,41.5543108291062,-13.140485536204));
#13831=CARTESIAN_POINT('Ctrl Pts',(-7.50969329803673,41.2680534359013,-18.9978761238368));
#13832=CARTESIAN_POINT('Ctrl Pts',(2.42889176287495,40.9817960426965,-20.2833743605813));
#13833=CARTESIAN_POINT('Ctrl Pts',(11.7829571859348,40.6955386494916,-16.6876214782579));
#13834=CARTESIAN_POINT('Ctrl Pts',(18.3014208039293,40.4092812562868,-9.07594552676596));
#13835=CARTESIAN_POINT('Ctrl Pts',(20.4155960036494,40.1230238630819,0.719882256253895));
#13836=CARTESIAN_POINT('Ctrl Pts',(17.6167005738301,39.8367664698771,10.3424683484829));
#13837=CARTESIAN_POINT('Ctrl Pts',(10.578296575951,39.5505090766722,17.4761103280605));
#13838=CARTESIAN_POINT('Ctrl Pts',(0.994195738873623,39.2642516834673,20.4040771778391));
#13839=CARTESIAN_POINT('Ctrl Pts',(-8.82916110063272,38.9779942902625,18.4217454360012));
#13840=CARTESIAN_POINT('Ctrl Pts',(-16.5277554750095,38.6917368970576,12.0061688144023));
#13841=CARTESIAN_POINT('Ctrl Pts',(-20.2488989842305,38.4054795038528,2.70127388156862));
#13842=CARTESIAN_POINT('Ctrl Pts',(-19.0970879698103,38.1192221106478,-7.25369021320675));
#13843=CARTESIAN_POINT('Ctrl Pts',(-13.3495089963898,37.832964717443,-15.4630333442186));
#13844=CARTESIAN_POINT('Ctrl Pts',(-4.38933311268913,37.5467073242381,-19.9511539894729));
#13845=CARTESIAN_POINT('Ctrl Pts',(5.62714812935582,37.2604499310333,-19.6379732771709));
#13846=CARTESIAN_POINT('Ctrl Pts',(14.2894403531082,36.9741925378284,-14.598859044082));
#13847=CARTESIAN_POINT('Ctrl Pts',(19.512938515618,36.6879351446235,-6.04648827697771));
#13848=CARTESIAN_POINT('Ctrl Pts',(20.0405931700484,36.4016777514187,3.96098686433946));
#13849=CARTESIAN_POINT('Ctrl Pts',(15.7454225689498,36.1154203582138,13.0152394597937));
#13850=CARTESIAN_POINT('Ctrl Pts',(7.66107194303644,35.829162965009,18.937337874762));
#13851=CARTESIAN_POINT('Ctrl Pts',(-2.26693765382205,35.5429055718041,20.3021129942798));
#13852=CARTESIAN_POINT('Ctrl Pts',(-11.6494014308144,35.2566481785992,16.781126781882));
#13853=CARTESIAN_POINT('Ctrl Pts',(-18.2284057518238,34.9703907853944,9.22171659580266));
#13854=CARTESIAN_POINT('Ctrl Pts',(-20.4206893856,34.6841333921895,-0.556928447910499));
#13855=CARTESIAN_POINT('Ctrl Pts',(-17.6986837170356,34.3978759989846,-10.2015415005054));
#13856=CARTESIAN_POINT('Ctrl Pts',(-10.7174259373256,34.1116186057798,-17.3911360221588));
#13857=CARTESIAN_POINT('Ctrl Pts',(-1.15701746684761,33.8253612125749,-20.3954825342843));
#13858=CARTESIAN_POINT('Ctrl Pts',(8.6818863213883,33.5391038193701,-18.4916429665119));
#13859=CARTESIAN_POINT('Ctrl Pts',(16.4313585810362,33.2528464261652,-12.1376494739461));
#13860=CARTESIAN_POINT('Ctrl Pts',(20.2267995627571,32.9665890329603,-2.8628717936124));
#13861=CARTESIAN_POINT('Ctrl Pts',(19.1541630647916,32.6803316397554,7.101213614408));
#13862=CARTESIAN_POINT('Ctrl Pts',(13.4729057438463,32.3940742465506,15.3556705141589));
#13863=CARTESIAN_POINT('Ctrl Pts',(4.54755400228875,32.1078168533457,19.9162012301402));
#13864=CARTESIAN_POINT('Ctrl Pts',(-2.12943310431676,31.9169785912092,19.7586443984892));
#13865=CARTESIAN_POINT('Ctrl Pts',(-5.25039790755787,31.8215594601409,18.8912420859273));
#13866=CARTESIAN_POINT('Ctrl Pts',(19.4891569929248,54.7244434698974,-2.1264188819145));
#13867=CARTESIAN_POINT('Ctrl Pts',(19.8404559422262,54.6290243388291,1.09332320776234));
#13868=CARTESIAN_POINT('Ctrl Pts',(18.9164202351586,54.4381860766925,7.70709343019511));
#13869=CARTESIAN_POINT('Ctrl Pts',(12.9734658962871,54.1519286834877,15.7765608474946));
#13870=CARTESIAN_POINT('Ctrl Pts',(3.91014161352722,53.8656712902828,20.0478156190887));
#13871=CARTESIAN_POINT('Ctrl Pts',(-6.09500410711914,53.5794138970779,19.4952629748948));
#13872=CARTESIAN_POINT('Ctrl Pts',(-14.6329536490035,53.2931565038731,14.250742296303));
#13873=CARTESIAN_POINT('Ctrl Pts',(-19.6496505079137,53.0068991106682,5.57693013492155));
#13874=CARTESIAN_POINT('Ctrl Pts',(-19.9374988617836,52.7206417174634,-4.43908122263271));
#13875=CARTESIAN_POINT('Ctrl Pts',(-15.4273846337018,52.4343843242585,-13.3867673608494));
#13876=CARTESIAN_POINT('Ctrl Pts',(-7.20460045708284,52.1481269310536,-19.1129142776718));
#13877=CARTESIAN_POINT('Ctrl Pts',(2.75197782746062,51.8618695378487,-20.2394725301833));
#13878=CARTESIAN_POINT('Ctrl Pts',(12.0462915644812,51.5756121446439,-16.4953508168554));
#13879=CARTESIAN_POINT('Ctrl Pts',(18.4416279927814,51.289354751439,-8.78157347033156));
#13880=CARTESIAN_POINT('Ctrl Pts',(20.3989364274587,51.0030973582342,1.0455127177103));
#13881=CARTESIAN_POINT('Ctrl Pts',(17.4471825633646,50.7168399650293,10.6209940943791));
#13882=CARTESIAN_POINT('Ctrl Pts',(10.2967155408141,50.4305825718244,17.6405029690713));
#13883=CARTESIAN_POINT('Ctrl Pts',(0.668314734963058,50.1443251786196,20.4147753555185));
#13884=CARTESIAN_POINT('Ctrl Pts',(-9.12091778583661,49.8580677854147,18.2761745066984));
#13885=CARTESIAN_POINT('Ctrl Pts',(-16.7151758279943,49.5718103922098,11.7393608807856));
#13886=CARTESIAN_POINT('Ctrl Pts',(-20.2868797422733,49.285552999005,2.37743699886982));
#13887=CARTESIAN_POINT('Ctrl Pts',(-18.976488971025,48.9992956058001,-7.55662377486285));
#13888=CARTESIAN_POINT('Ctrl Pts',(-13.099352720615,48.7130382125953,-15.6721617783377));
#13889=CARTESIAN_POINT('Ctrl Pts',(-4.06982037866806,48.4267808193904,-20.0161499439244));
#13890=CARTESIAN_POINT('Ctrl Pts',(5.93912569194617,48.1405234261856,-19.5431952998601));
#13891=CARTESIAN_POINT('Ctrl Pts',(14.5188044507151,47.8542660329807,-14.3671157098405));
#13892=CARTESIAN_POINT('Ctrl Pts',(19.6044920616628,47.5680086397758,-5.73354929431732));
#13893=CARTESIAN_POINT('Ctrl Pts',(19.9723034889967,47.281751246571,4.27981189379005));
#13894=CARTESIAN_POINT('Ctrl Pts',(15.5337238780006,46.9954938533661,13.2632243057925));
#13895=CARTESIAN_POINT('Ctrl Pts',(7.35690990244912,46.7092364601612,19.0548044647804));
#13896=CARTESIAN_POINT('Ctrl Pts',(-2.59036514408827,46.4229790669564,20.2607923074049));
#13897=CARTESIAN_POINT('Ctrl Pts',(-11.9142615292001,46.1367216737515,16.5909634656204));
#13898=CARTESIAN_POINT('Ctrl Pts',(-18.3709573495274,45.8504642805467,8.92847257740328));
#13899=CARTESIAN_POINT('Ctrl Pts',(-20.4066305862109,45.5642068873418,-0.882680362066682));
#13900=CARTESIAN_POINT('Ctrl Pts',(-17.5313907462748,45.2779494941369,-10.4814137884671));
#13901=CARTESIAN_POINT('Ctrl Pts',(-10.437172388379,44.9916921009321,-17.5577654910554));
#13902=CARTESIAN_POINT('Ctrl Pts',(-0.831219124102038,44.7054347077272,
-20.4087915191314));
#13903=CARTESIAN_POINT('Ctrl Pts',(8.97476936151339,44.4191773145224,-18.3483844360009));
#13904=CARTESIAN_POINT('Ctrl Pts',(16.6209543444934,44.1329199213175,-11.8723870043857));
#13905=CARTESIAN_POINT('Ctrl Pts',(20.2672598916495,43.8466625281126,-2.53926623022787));
#13906=CARTESIAN_POINT('Ctrl Pts',(19.0361923120353,43.5604051349078,7.40493610795193));
#13907=CARTESIAN_POINT('Ctrl Pts',(13.2240114830169,43.2741477417029,15.5671197336142));
#13908=CARTESIAN_POINT('Ctrl Pts',(4.22943507708361,42.987890348498,19.9830321881434));
#13909=CARTESIAN_POINT('Ctrl Pts',(-5.78296678215064,42.7016329552932,19.5899717125928));
#13910=CARTESIAN_POINT('Ctrl Pts',(-14.4036814114852,42.4153755620883,14.4825294165099));
#13911=CARTESIAN_POINT('Ctrl Pts',(-19.5581095759244,42.1291181688835,5.88982566123751));
#13912=CARTESIAN_POINT('Ctrl Pts',(-20.0058236326838,41.8428607756786,-4.12028121389707));
#13913=CARTESIAN_POINT('Ctrl Pts',(-15.6390799340972,41.5566033824737,-13.1388308200752));
#13914=CARTESIAN_POINT('Ctrl Pts',(-7.50874763962948,41.2703459892688,-18.9954838155809));
#13915=CARTESIAN_POINT('Ctrl Pts',(2.42858590458957,40.984088596064,-20.2808201759122));
#13916=CARTESIAN_POINT('Ctrl Pts',(11.7814734166139,40.6978312028591,-16.685520088904));
#13917=CARTESIAN_POINT('Ctrl Pts',(18.2991161968354,40.4115738096543,-9.07480263798868));
#13918=CARTESIAN_POINT('Ctrl Pts',(20.413025168965,40.1253164164494,0.71979160505406));
#13919=CARTESIAN_POINT('Ctrl Pts',(17.6144821901566,39.8390590232446,10.3411659727723));
#13920=CARTESIAN_POINT('Ctrl Pts',(10.5769645035621,39.5528016300397,17.4739096482189));
#13921=CARTESIAN_POINT('Ctrl Pts',(0.994070544738266,39.2665442368348,20.4015077936632));
#13922=CARTESIAN_POINT('Ctrl Pts',(-8.82804928819338,38.98028684363,18.4194256770235));
#13923=CARTESIAN_POINT('Ctrl Pts',(-16.5256742167881,38.6940294504251,12.0046569371488));
#13924=CARTESIAN_POINT('Ctrl Pts',(-20.2463491408741,38.4077720572203,2.70093372355491));
#13925=CARTESIAN_POINT('Ctrl Pts',(-19.0946831682996,38.1215146640153,-7.25277679199759));
#13926=CARTESIAN_POINT('Ctrl Pts',(-13.3478279589727,37.8352572708105,-15.4610861611707));
#13927=CARTESIAN_POINT('Ctrl Pts',(-4.38878038575677,37.5489998776056,-19.9486416396669));
#13928=CARTESIAN_POINT('Ctrl Pts',(5.62643953052426,37.2627424844008,-19.6355003646561));
#13929=CARTESIAN_POINT('Ctrl Pts',(14.2876409547905,36.9764850911959,-14.5970206822172));
#13930=CARTESIAN_POINT('Ctrl Pts',(19.5104813481329,36.690227697991,-6.04572687271288));
#13931=CARTESIAN_POINT('Ctrl Pts',(20.0380695575666,36.4039703047862,3.9604880769133));
#13932=CARTESIAN_POINT('Ctrl Pts',(15.7434398261144,36.1177129115813,13.0136005152982));
#13933=CARTESIAN_POINT('Ctrl Pts',(7.66010722209662,35.8314555183765,18.9349531897545));
#13934=CARTESIAN_POINT('Ctrl Pts',(-2.26665218927312,35.5451981251716,20.2995564500129));
#13935=CARTESIAN_POINT('Ctrl Pts',(-11.6479344801856,35.2589407319667,16.7790136177391));
#13936=CARTESIAN_POINT('Ctrl Pts',(-18.2261103378014,34.9726833387619,9.2205553510574));
#13937=CARTESIAN_POINT('Ctrl Pts',(-20.4181179122233,34.686425945557,-0.556858317191475));
#13938=CARTESIAN_POINT('Ctrl Pts',(-17.6964550042702,34.4001685523521,-10.2002568699848));
#13939=CARTESIAN_POINT('Ctrl Pts',(-10.7160763557452,34.1139111591473,-17.3889460447585));
#13940=CARTESIAN_POINT('Ctrl Pts',(-1.15687174811203,33.8276537659424,-20.3929142283091));
#13941=CARTESIAN_POINT('Ctrl Pts',(8.68079301217168,33.5413963727376,-18.4893144138117));
#13942=CARTESIAN_POINT('Ctrl Pts',(16.4292895459668,33.2551389795327,-12.1361210237995));
#13943=CARTESIAN_POINT('Ctrl Pts',(20.2242523341868,32.9688815863278,-2.86251131862187));
#13944=CARTESIAN_POINT('Ctrl Pts',(19.1517514114745,32.6826241931229,7.10031945815812));
#13945=CARTESIAN_POINT('Ctrl Pts',(13.4712084919399,32.3963667999181,15.3537367211865));
#13946=CARTESIAN_POINT('Ctrl Pts',(4.5469827934743,32.1101094067132,19.9136935582208));
#13947=CARTESIAN_POINT('Ctrl Pts',(-2.12916732578234,31.9192711445767,19.7561558540843));
#13948=CARTESIAN_POINT('Ctrl Pts',(-5.24973680839221,31.8238520135084,18.8888634120437));
#13949=CARTESIAN_POINT('Ctrl Pts',(19.4867027240924,54.7267360232649,-2.12615110206191));
#13950=CARTESIAN_POINT('Ctrl Pts',(19.8379571700673,54.6313168921966,1.09318310357887));
#13951=CARTESIAN_POINT('Ctrl Pts',(18.9140379238883,54.44047863006,7.70612425994348));
#13952=CARTESIAN_POINT('Ctrl Pts',(12.9718319877405,54.1542212368552,15.7745732453828));
#13953=CARTESIAN_POINT('Ctrl Pts',(3.90964917605172,53.8679638436503,20.0452911206329));
#13954=CARTESIAN_POINT('Ctrl Pts',(-6.09423650148351,53.5817064504454,19.4928075528951));
#13955=CARTESIAN_POINT('Ctrl Pts',(-14.6311107593753,53.2954490572406,14.248947630934));
#13956=CARTESIAN_POINT('Ctrl Pts',(-19.6471758144887,53.0091916640357,5.57622772822074));
#13957=CARTESIAN_POINT('Ctrl Pts',(-19.9349879147208,52.7229342708309,-4.4385221391144));
#13958=CARTESIAN_POINT('Ctrl Pts',(-15.4254416953498,52.436676877626,-13.3850814302411));
#13959=CARTESIAN_POINT('Ctrl Pts',(-7.2036931030962,52.1504194844211,-19.1105071746602));
#13960=CARTESIAN_POINT('Ctrl Pts',(2.75163124083226,51.8641620912162,-20.2369235556142));
#13961=CARTESIAN_POINT('Ctrl Pts',(12.0447744437628,51.5779046980115,-16.4932733762141));
#13962=CARTESIAN_POINT('Ctrl Pts',(18.4393054376054,51.2916473048065,-8.78046751178931));
#13963=CARTESIAN_POINT('Ctrl Pts',(20.3963673671325,51.0053899116017,1.04538104524849));
#13964=CARTESIAN_POINT('Ctrl Pts',(17.4449852495513,50.7191325183968,10.6196564766899));
#13965=CARTESIAN_POINT('Ctrl Pts',(10.2954187632331,50.4328751251919,17.638281308405));
#13966=CARTESIAN_POINT('Ctrl Pts',(0.668230566805185,50.1466177319871,20.4122043003701));
#13967=CARTESIAN_POINT('Ctrl Pts',(-9.11976908927569,49.8603603387822,18.2738727889235));
#13968=CARTESIAN_POINT('Ctrl Pts',(-16.7130707037703,49.5741029455773,11.7378824151441));
#13969=CARTESIAN_POINT('Ctrl Pts',(-20.2843247944569,49.2878455523725,2.37713758232903));
#13970=CARTESIAN_POINT('Ctrl Pts',(-18.9740990549969,49.0015881591676,-7.55567208689501));
#13971=CARTESIAN_POINT('Ctrl Pts',(-13.0977029763934,48.7153307659628,-15.6701880122362));
#13972=CARTESIAN_POINT('Ctrl Pts',(-4.06930782184213,48.429073372758,-20.0136290920622));
#13973=CARTESIAN_POINT('Ctrl Pts',(5.93837771313375,48.1428159795531,-19.5407340123286));
#13974=CARTESIAN_POINT('Ctrl Pts',(14.5169759394705,47.8565585863482,-14.3653063024121));
#13975=CARTESIAN_POINT('Ctrl Pts',(19.6020230543625,47.5703011931433,-5.73282720598057));
#13976=CARTESIAN_POINT('Ctrl Pts',(19.9697881591957,47.2840437999385,4.27927289044443));
#13977=CARTESIAN_POINT('Ctrl Pts',(15.5317675468937,46.9977864067336,13.2615539234367));
#13978=CARTESIAN_POINT('Ctrl Pts',(7.35598336662257,46.7115290135287,19.0524046856288));
#13979=CARTESIAN_POINT('Ctrl Pts',(-2.59003891118047,46.4252716203239,20.2582406450635));
#13980=CARTESIAN_POINT('Ctrl Pts',(-11.9127610364253,46.139014227119,16.5888739848123));
#13981=CARTESIAN_POINT('Ctrl Pts',(-18.3686436946943,45.8527568339142,8.92734811756499));
#13982=CARTESIAN_POINT('Ctrl Pts',(-20.404060556866,45.5664994407093,-0.882569196510804));
#13983=CARTESIAN_POINT('Ctrl Pts',(-17.5291828272122,45.2802420475044,-10.4800937498209));
#13984=CARTESIAN_POINT('Ctrl Pts',(-10.4358579215344,44.9939846542997,-17.5555542503337));
#13985=CARTESIAN_POINT('Ctrl Pts',(-0.83111443962059,44.7077272610947,-20.4062212176367));
#13986=CARTESIAN_POINT('Ctrl Pts',(8.9736390710166,44.4214698678898,-18.3460736240208));
#13987=CARTESIAN_POINT('Ctrl Pts',(16.6188610866072,44.135212474685,-11.870891785326));
#13988=CARTESIAN_POINT('Ctrl Pts',(20.2647074147747,43.8489550814801,-2.53894643276308));
#13989=CARTESIAN_POINT('Ctrl Pts',(19.0337948769148,43.5626976882753,7.40400352366201));
#13990=CARTESIAN_POINT('Ctrl Pts',(13.222346039159,43.2764402950704,15.5651591966033));
#13991=CARTESIAN_POINT('Ctrl Pts',(4.22890241823948,42.9901829018655,19.9805155071603));
#13992=CARTESIAN_POINT('Ctrl Pts',(-5.78223847013127,42.7039255086607,19.5875045339983));
#13993=CARTESIAN_POINT('Ctrl Pts',(-14.4018673989393,42.4176681154558,14.4807054737756));
#13994=CARTESIAN_POINT('Ctrl Pts',(-19.555646410076,42.131410722251,5.88908389131514));
#13995=CARTESIAN_POINT('Ctrl Pts',(-20.0033040813258,41.8451533290461,-4.11976230198829));
#13996=CARTESIAN_POINT('Ctrl Pts',(-15.6371103343542,41.5588959358412,-13.1371761039464));
#13997=CARTESIAN_POINT('Ctrl Pts',(-7.50780198122223,41.2726385426363,-18.993091507325));
#13998=CARTESIAN_POINT('Ctrl Pts',(2.42828004630419,40.9863811494315,-20.2782659912431));
#13999=CARTESIAN_POINT('Ctrl Pts',(11.7799896472929,40.7001237562266,-16.6834186995501));
#14000=CARTESIAN_POINT('Ctrl Pts',(18.2968115897414,40.4138663630218,-9.07365974921141));
#14001=CARTESIAN_POINT('Ctrl Pts',(20.4104543342806,40.1276089698169,0.719700953854232));
#14002=CARTESIAN_POINT('Ctrl Pts',(17.612263806483,39.8413515766121,10.3398635970617));
#14003=CARTESIAN_POINT('Ctrl Pts',(10.5756324311732,39.5550941834072,17.4717089683773));
#14004=CARTESIAN_POINT('Ctrl Pts',(0.993945350602907,39.2688367902023,20.3989384094874));
#14005=CARTESIAN_POINT('Ctrl Pts',(-8.82693747575403,38.9825793969975,18.4171059180458));
#14006=CARTESIAN_POINT('Ctrl Pts',(-16.5235929585668,38.6963220037926,12.0031450598952));
#14007=CARTESIAN_POINT('Ctrl Pts',(-20.2437992975177,38.4100646105878,2.70059356554118));
#14008=CARTESIAN_POINT('Ctrl Pts',(-19.092278366789,38.1238072173828,-7.25186337078843));
#14009=CARTESIAN_POINT('Ctrl Pts',(-13.3461469215555,37.837549824178,-15.4591389781227));
#14010=CARTESIAN_POINT('Ctrl Pts',(-4.3882276588244,37.5512924309731,-19.9461292898609));
#14011=CARTESIAN_POINT('Ctrl Pts',(5.6257309316927,37.2650350377683,-19.6330274521414));
#14012=CARTESIAN_POINT('Ctrl Pts',(14.2858415564729,36.9787776445634,-14.5951823203523));
#14013=CARTESIAN_POINT('Ctrl Pts',(19.5080241806478,36.6925202513585,-6.04496546844805));
#14014=CARTESIAN_POINT('Ctrl Pts',(20.0355459450848,36.4062628581537,3.95998928948713));
#14015=CARTESIAN_POINT('Ctrl Pts',(15.7414570832789,36.1200054649488,13.0119615708027));
#14016=CARTESIAN_POINT('Ctrl Pts',(7.6591425011568,35.833748071744,18.932568504747));
#14017=CARTESIAN_POINT('Ctrl Pts',(-2.2663667247242,35.5474906785391,20.296999905746));
#14018=CARTESIAN_POINT('Ctrl Pts',(-11.6464675295567,35.2612332853342,16.7769004535961));
#14019=CARTESIAN_POINT('Ctrl Pts',(-18.223814923779,34.9749758921294,9.21939410631215));
#14020=CARTESIAN_POINT('Ctrl Pts',(-20.4155464388465,34.6887184989245,-0.556788186472455));
#14021=CARTESIAN_POINT('Ctrl Pts',(-17.6942262915047,34.4024611057196,-10.1989722394641));
#14022=CARTESIAN_POINT('Ctrl Pts',(-10.7147267741649,34.1162037125148,-17.3867560673581));
#14023=CARTESIAN_POINT('Ctrl Pts',(-1.15672602937646,33.8299463193099,-20.3903459223338));
#14024=CARTESIAN_POINT('Ctrl Pts',(8.67969970295505,33.5436889261051,-18.4869858611114));
#14025=CARTESIAN_POINT('Ctrl Pts',(16.4272205108975,33.2574315329002,-12.134592573653));
#14026=CARTESIAN_POINT('Ctrl Pts',(20.2217051056165,32.9711741396953,-2.86215084363134));
#14027=CARTESIAN_POINT('Ctrl Pts',(19.1493397581574,32.6849167464904,7.09942530190823));
#14028=CARTESIAN_POINT('Ctrl Pts',(13.4695112400335,32.3986593532856,15.3518029282142));
#14029=CARTESIAN_POINT('Ctrl Pts',(4.54641158465985,32.1124019600807,19.9111858863013));
#14030=CARTESIAN_POINT('Ctrl Pts',(-2.12890154724792,31.9215636979442,19.7536673096795));
#14031=CARTESIAN_POINT('Ctrl Pts',(-5.24907570922655,31.8261445668759,18.8864847381601));
#14032=CARTESIAN_POINT('Ctrl Pts',(19.4842484552599,54.7290285766324,-2.12588332220932));
#14033=CARTESIAN_POINT('Ctrl Pts',(19.8354583979083,54.6336094455641,1.09304299939541));
#14034=CARTESIAN_POINT('Ctrl Pts',(18.911655612618,54.4427711834275,7.70515508969184));
#14035=CARTESIAN_POINT('Ctrl Pts',(12.9701980791939,54.1565137902227,15.7725856432709));
#14036=CARTESIAN_POINT('Ctrl Pts',(3.90915673857621,53.8702563970178,20.042766622177));
#14037=CARTESIAN_POINT('Ctrl Pts',(-6.09346889584789,53.5839990038129,19.4903521308955));
#14038=CARTESIAN_POINT('Ctrl Pts',(-14.6292678697472,53.2977416106081,14.2471529655649));
#14039=CARTESIAN_POINT('Ctrl Pts',(-19.6447011210637,53.0114842174032,5.57552532151993));
#14040=CARTESIAN_POINT('Ctrl Pts',(-19.932476967658,52.7252268241984,-4.43796305559608));
#14041=CARTESIAN_POINT('Ctrl Pts',(-15.4234987569977,52.4389694309935,-13.3833954996328));
#14042=CARTESIAN_POINT('Ctrl Pts',(-7.20278574910955,52.1527120377887,-19.1081000716486));
#14043=CARTESIAN_POINT('Ctrl Pts',(2.7512846542039,51.8664546445838,-20.2343745810451));
#14044=CARTESIAN_POINT('Ctrl Pts',(12.0432573230443,51.5801972513789,-16.4911959355728));
#14045=CARTESIAN_POINT('Ctrl Pts',(18.4369828824295,51.293939858174,-8.77936155324705));
#14046=CARTESIAN_POINT('Ctrl Pts',(20.3937983068062,51.0076824649692,1.04524937278667));
#14047=CARTESIAN_POINT('Ctrl Pts',(17.442787935738,50.7214250717643,10.6183188590008));
#14048=CARTESIAN_POINT('Ctrl Pts',(10.2941219856521,50.4351676785594,17.6360596477387));
#14049=CARTESIAN_POINT('Ctrl Pts',(0.668146398647312,50.1489102853546,20.4096332452217));
#14050=CARTESIAN_POINT('Ctrl Pts',(-9.11862039271476,49.8626528921497,18.2715710711487));
#14051=CARTESIAN_POINT('Ctrl Pts',(-16.7109655795463,49.5763954989448,11.7364039495027));
#14052=CARTESIAN_POINT('Ctrl Pts',(-20.2817698466404,49.29013810574,2.37683816578823));
#14053=CARTESIAN_POINT('Ctrl Pts',(-18.9717091389687,49.0038807125351,-7.55472039892717));
#14054=CARTESIAN_POINT('Ctrl Pts',(-13.0960532321718,48.7176233193303,-15.6682142461347));
#14055=CARTESIAN_POINT('Ctrl Pts',(-4.06879526501619,48.4313659261255,-20.0111082402));
#14056=CARTESIAN_POINT('Ctrl Pts',(5.93762973432133,48.1451085329206,-19.5382727247972));
#14057=CARTESIAN_POINT('Ctrl Pts',(14.5151474282259,47.8588511397157,-14.3634968949836));
#14058=CARTESIAN_POINT('Ctrl Pts',(19.5995540470623,47.5725937465108,-5.73210511764381));
#14059=CARTESIAN_POINT('Ctrl Pts',(19.9672728293946,47.286336353306,4.27873388709882));
#14060=CARTESIAN_POINT('Ctrl Pts',(15.5298112157868,47.0000789601011,13.2598835410808));
#14061=CARTESIAN_POINT('Ctrl Pts',(7.35505683079602,46.7138215668962,19.0500049064771));
#14062=CARTESIAN_POINT('Ctrl Pts',(-2.58971267827268,46.4275641736914,20.2556889827221));
#14063=CARTESIAN_POINT('Ctrl Pts',(-11.9112605436505,46.1413067804865,16.5867845040042));
#14064=CARTESIAN_POINT('Ctrl Pts',(-18.3663300398612,45.8550493872817,8.92622365772668));
#14065=CARTESIAN_POINT('Ctrl Pts',(-20.401490527521,45.5687919940768,-0.882458030954929));
#14066=CARTESIAN_POINT('Ctrl Pts',(-17.5269749081496,45.2825346008719,-10.4787737111747));
#14067=CARTESIAN_POINT('Ctrl Pts',(-10.4345434546898,44.9962772076671,-17.5533430096121));
#14068=CARTESIAN_POINT('Ctrl Pts',(-0.831009755139143,44.7100198144622,
-20.4036509161419));
#14069=CARTESIAN_POINT('Ctrl Pts',(8.97250878051982,44.4237624212574,-18.3437628120407));
#14070=CARTESIAN_POINT('Ctrl Pts',(16.616767828721,44.1375050280525,-11.8693965662664));
#14071=CARTESIAN_POINT('Ctrl Pts',(20.2621549379,43.8512476348476,-2.5386266352983));
#14072=CARTESIAN_POINT('Ctrl Pts',(19.0313974417944,43.5649902416428,7.40307093937211));
#14073=CARTESIAN_POINT('Ctrl Pts',(13.2206805953012,43.2787328484379,15.5631986595924));
#14074=CARTESIAN_POINT('Ctrl Pts',(4.22836975939536,42.992475455233,19.9779988261773));
#14075=CARTESIAN_POINT('Ctrl Pts',(-5.7815101581119,42.7062180620282,19.5850373554038));
#14076=CARTESIAN_POINT('Ctrl Pts',(-14.4000533863935,42.4199606688233,14.4788815310413));
#14077=CARTESIAN_POINT('Ctrl Pts',(-19.5531832442276,42.1337032756185,5.88834212139276));
#14078=CARTESIAN_POINT('Ctrl Pts',(-20.0007845299679,41.8474458824136,-4.11924339007953));
#14079=CARTESIAN_POINT('Ctrl Pts',(-15.6351407346112,41.5611884892087,-13.1355213878175));
#14080=CARTESIAN_POINT('Ctrl Pts',(-7.50685632281498,41.2749310960039,-18.990699199069));
#14081=CARTESIAN_POINT('Ctrl Pts',(2.42797418801882,40.988673702799,-20.275711806574));
#14082=CARTESIAN_POINT('Ctrl Pts',(11.778505877972,40.7024163095941,-16.6813173101961));
#14083=CARTESIAN_POINT('Ctrl Pts',(18.2945069826475,40.4161589163894,-9.07251686043413));
#14084=CARTESIAN_POINT('Ctrl Pts',(20.4078834995962,40.1299015231844,0.719610302654397));
#14085=CARTESIAN_POINT('Ctrl Pts',(17.6100454228095,39.8436441299796,10.3385612213511));
#14086=CARTESIAN_POINT('Ctrl Pts',(10.5743003587843,39.5573867367747,17.4695082885356));
#14087=CARTESIAN_POINT('Ctrl Pts',(0.993820156467551,39.2711293435698,20.3963690253115));
#14088=CARTESIAN_POINT('Ctrl Pts',(-8.82582566331469,38.984871950365,18.4147861590682));
#14089=CARTESIAN_POINT('Ctrl Pts',(-16.5215117003454,38.6986145571601,12.0016331826417));
#14090=CARTESIAN_POINT('Ctrl Pts',(-20.2412494541613,38.4123571639553,2.70025340752747));
#14091=CARTESIAN_POINT('Ctrl Pts',(-19.0898735652784,38.1260997707503,-7.25094994957927));
#14092=CARTESIAN_POINT('Ctrl Pts',(-13.3444658841383,37.8398423775456,-15.4571917950747));
#14093=CARTESIAN_POINT('Ctrl Pts',(-4.38767493189203,37.5535849843406,-19.9436169400549));
#14094=CARTESIAN_POINT('Ctrl Pts',(5.62502233286113,37.2673275911359,-19.6305545396266));
#14095=CARTESIAN_POINT('Ctrl Pts',(14.2840421581553,36.9810701979309,-14.5933439584875));
#14096=CARTESIAN_POINT('Ctrl Pts',(19.5055670131628,36.694812804726,-6.04420406418323));
#14097=CARTESIAN_POINT('Ctrl Pts',(20.033022332603,36.4085554115212,3.95949050206097));
#14098=CARTESIAN_POINT('Ctrl Pts',(15.7394743404435,36.1222980183163,13.0103226263072));
#14099=CARTESIAN_POINT('Ctrl Pts',(7.65817778021698,35.8360406251115,18.9301838197395));
#14100=CARTESIAN_POINT('Ctrl Pts',(-2.26608126017527,35.5497832319066,20.2944433614791));
#14101=CARTESIAN_POINT('Ctrl Pts',(-11.6450005789278,35.2635258387017,16.7747872894531));
#14102=CARTESIAN_POINT('Ctrl Pts',(-18.2215195097566,34.9772684454969,9.2182328615669));
#14103=CARTESIAN_POINT('Ctrl Pts',(-20.4129749654698,34.691011052292,-0.556718055753438));
#14104=CARTESIAN_POINT('Ctrl Pts',(-17.6919975787392,34.4047536590871,-10.1976876089435));
#14105=CARTESIAN_POINT('Ctrl Pts',(-10.7133771925845,34.1184962658823,-17.3845660899578));
#14106=CARTESIAN_POINT('Ctrl Pts',(-1.15658031064088,33.8322388726774,-20.3877776163586));
#14107=CARTESIAN_POINT('Ctrl Pts',(8.67860639373843,33.5459814794727,-18.4846573084111));
#14108=CARTESIAN_POINT('Ctrl Pts',(16.4251514758282,33.2597240862677,-12.1330641235064));
#14109=CARTESIAN_POINT('Ctrl Pts',(20.2191578770462,32.9734666930628,-2.86179036864081));
#14110=CARTESIAN_POINT('Ctrl Pts',(19.1469281048403,32.6872092998579,7.09853114565834));
#14111=CARTESIAN_POINT('Ctrl Pts',(13.4678139881271,32.4009519066531,15.3498691352418));
#14112=CARTESIAN_POINT('Ctrl Pts',(4.5458403758454,32.1146945134482,19.9086782143819));
#14113=CARTESIAN_POINT('Ctrl Pts',(-2.12863576871351,31.9238562513117,19.7511787652746));
#14114=CARTESIAN_POINT('Ctrl Pts',(-5.24841461006088,31.8284371202434,18.8841060642764));
#14115=CARTESIAN_POINT('',(-1.03769069842383,52.8215592211629,19.9730618087064));
#14116=CARTESIAN_POINT('Ctrl Pts',(-19.9984301424203,51.9442948401607,4.78459865691221E-8));
#14117=CARTESIAN_POINT('Ctrl Pts',(-19.9978923418078,51.9945298342018,1.73962796841187));
#14118=CARTESIAN_POINT('Ctrl Pts',(-19.7727482556364,52.0447520138425,3.4794225034103));
#14119=CARTESIAN_POINT('Ctrl Pts',(-19.2978441904509,52.0979913585555,5.26029923339342));
#14120=CARTESIAN_POINT('Ctrl Pts',(-19.2701765843598,52.1010032218427,5.36083205310627));
#14121=CARTESIAN_POINT('Ctrl Pts',(-18.3397960783386,52.1994342392407,8.63889769520063));
#14122=CARTESIAN_POINT('Ctrl Pts',(-14.9279158264619,52.3902725013773,14.5379999999152));
#14123=CARTESIAN_POINT('Ctrl Pts',(-9.12121426627862,52.5811107635139,18.1048245313358));
#14124=CARTESIAN_POINT('Ctrl Pts',(-4.78678856279021,52.712291136376,19.4598832290091));
#14125=CARTESIAN_POINT('Ctrl Pts',(-3.57010445647372,52.7480532985239,19.7172391890422));
#14126=CARTESIAN_POINT('Ctrl Pts',(-1.90720414363496,52.7963964778935,19.9120560229947));
#14127=CARTESIAN_POINT('Ctrl Pts',(-1.47276391960826,52.8089779336338,19.9487420609336));
#14128=CARTESIAN_POINT('Ctrl Pts',(-1.03760238959112,52.8215592655591,19.97136181698));
#14129=CARTESIAN_POINT('',(-6.5883310282981,53.5571805459617,18.4638036247233));
#14130=CARTESIAN_POINT('Ctrl Pts',(-1.03769064121243,52.8215596931012,19.9730618116788));
#14131=CARTESIAN_POINT('Ctrl Pts',(-1.14811743461914,52.8355167425011,19.9673246388106));
#14132=CARTESIAN_POINT('Ctrl Pts',(-1.2524400888912,52.8487081229329,19.9607316220173));
#14133=CARTESIAN_POINT('Ctrl Pts',(-1.35064283501228,52.8611316317619,19.9536328345182));
#14134=CARTESIAN_POINT('Ctrl Pts',(-1.35824442600117,52.8620932997039,19.9530833378777));
#14135=CARTESIAN_POINT('Ctrl Pts',(-1.36580935425958,52.8630503653778,19.952530796069));
#14136=CARTESIAN_POINT('Ctrl Pts',(-1.37333761582482,52.8640028272262,19.9519753639886));
#14137=CARTESIAN_POINT('Ctrl Pts',(-1.47138277259789,52.876407320673,19.9447416321463));
#14138=CARTESIAN_POINT('Ctrl Pts',(-1.56320814705904,52.8880312306561,19.937020469448));
#14139=CARTESIAN_POINT('Ctrl Pts',(-1.64882172724871,52.898872932436,19.9291350135548));
#14140=CARTESIAN_POINT('Ctrl Pts',(-1.65490617828703,52.8996434387448,19.9285746039774));
#14141=CARTESIAN_POINT('Ctrl Pts',(-1.66095925911456,52.900409994475,19.9280133499988));
#14142=CARTESIAN_POINT('Ctrl Pts',(-1.66698097439616,52.9011725991658,19.9274513608318));
#14143=CARTESIAN_POINT('Ctrl Pts',(-1.75243517490947,52.9119947272655,19.9194761689282));
#14144=CARTESIAN_POINT('Ctrl Pts',(-1.83157252476885,52.9220211662402,19.9113561474603));
#14145=CARTESIAN_POINT('Ctrl Pts',(-1.90441734015843,52.9312505027745,19.9033820770304));
#14146=CARTESIAN_POINT('Ctrl Pts',(-1.90837686194858,52.9317521686641,19.902948641851));
#14147=CARTESIAN_POINT('Ctrl Pts',(-1.91231779368264,52.9322514799146,19.9025156280955));
#14148=CARTESIAN_POINT('Ctrl Pts',(-1.9162401397148,52.9327484364483,19.9020830790531));
#14149=CARTESIAN_POINT('Ctrl Pts',(-1.9797556729783,52.9407957782663,19.8950787039001));
#14150=CARTESIAN_POINT('Ctrl Pts',(-2.03839769470398,52.9482255465542,19.8881982789464));
#14151=CARTESIAN_POINT('Ctrl Pts',(-2.09218855620741,52.9550368629247,19.8816120853058));
#14152=CARTESIAN_POINT('Ctrl Pts',(-2.15530233414184,52.9630287019998,19.873884386748));
#14153=CARTESIAN_POINT('Ctrl Pts',(-2.2117305129276,52.9701726633241,19.8665633390223));
#14154=CARTESIAN_POINT('Ctrl Pts',(-2.26149946722125,52.9764771857566,19.8598776621395));
#14155=CARTESIAN_POINT('Ctrl Pts',(-2.30946725517025,52.9825535439895,19.8534339436495));
#14156=CARTESIAN_POINT('Ctrl Pts',(-2.35124935184932,52.9878500981564,19.8475802604847));
#14157=CARTESIAN_POINT('Ctrl Pts',(-2.38686852134506,52.9923739410307,19.8424755604551));
#14158=CARTESIAN_POINT('Ctrl Pts',(-2.42315643180283,52.9969827179189,19.8372750209643));
#14159=CARTESIAN_POINT('Ctrl Pts',(-2.45304759677586,53.0007886819723,19.8328522237169));
#14160=CARTESIAN_POINT('Ctrl Pts',(-2.47656059017739,53.0037834325548,19.8293291407018));
#14161=CARTESIAN_POINT('Ctrl Pts',(-2.48794969635625,53.0052340148682,19.8276226473664));
#14162=CARTESIAN_POINT('Ctrl Pts',(-2.49784227120875,53.0064942782466,19.8261264995003));
#14163=CARTESIAN_POINT('Ctrl Pts',(-2.50623982450515,53.0075642174164,19.8248501217027));
#14164=CARTESIAN_POINT('Ctrl Pts',(-2.51043860115335,53.0080991870014,19.8242119328039));
#14165=CARTESIAN_POINT('Ctrl Pts',(-2.51426361701731,53.0085865756699,19.8236286422392));
#14166=CARTESIAN_POINT('Ctrl Pts',(-2.51771501976118,53.0090263826978,19.8231011631587));
#14167=CARTESIAN_POINT('Ctrl Pts',(-2.51944072113312,53.0092462862117,19.8228374236185));
#14168=CARTESIAN_POINT('Ctrl Pts',(-2.52107301878937,53.0094542943155,19.8225876341819));
#14169=CARTESIAN_POINT('Ctrl Pts',(-2.5226119287765,53.0096504069507,19.8223518923274));
#14170=CARTESIAN_POINT('Ctrl Pts',(-2.52369578386846,53.0097885291801,19.8221858592186));
#14171=CARTESIAN_POINT('Ctrl Pts',(-2.52473331496846,53.0099207507895,19.8220267940318));
#14172=CARTESIAN_POINT('Ctrl Pts',(-2.52572452715392,53.0100470717598,19.8218747275148));
#14173=CARTESIAN_POINT('Ctrl Pts',(-2.52614068606714,53.0101001074251,19.8218108826213));
#14174=CARTESIAN_POINT('Ctrl Pts',(-2.52654913347533,53.0101521607355,19.8217482017016));
#14175=CARTESIAN_POINT('Ctrl Pts',(-2.52694540180587,53.0102026622791,19.8216873730024));
#14176=CARTESIAN_POINT('Ctrl Pts',(-2.52729123532655,53.0102467362696,19.8216342862389));
#14177=CARTESIAN_POINT('Ctrl Pts',(-2.52763398361741,53.0102904140468,19.8215818147934));
#14178=CARTESIAN_POINT('Ctrl Pts',(-2.52972113201795,53.0105564150891,19.8212610065978));
#14179=CARTESIAN_POINT('Ctrl Pts',(-2.68253691795563,53.0300323461415,19.7977722328522));
#14180=CARTESIAN_POINT('Ctrl Pts',(-2.82950073766676,53.0488176993106,19.7726223231398));
#14181=CARTESIAN_POINT('Ctrl Pts',(-2.97028580606735,53.0668736847077,19.7463420670399));
#14182=CARTESIAN_POINT('Ctrl Pts',(-3.07562344057798,53.0803834610789,19.7266787601045));
#14183=CARTESIAN_POINT('Ctrl Pts',(-3.17750316809067,53.0934848697987,19.7063833504053));
#14184=CARTESIAN_POINT('Ctrl Pts',(-3.27580523063199,53.1061612398128,19.6856859537793));
#14185=CARTESIAN_POINT('Ctrl Pts',(-3.39064723105671,53.120970488499,19.6615060905021));
#14186=CARTESIAN_POINT('Ctrl Pts',(-3.50060395482759,53.1352100255443,19.6367762958025));
#14187=CARTESIAN_POINT('Ctrl Pts',(-3.60571352425831,53.1488570736163,19.6118232380779));
#14188=CARTESIAN_POINT('Ctrl Pts',(-3.65826830897368,53.1556805976522,19.5993467092156));
#14189=CARTESIAN_POINT('Ctrl Pts',(-3.70961153383558,53.1623562431759,19.5868141389406));
#14190=CARTESIAN_POINT('Ctrl Pts',(-3.75974898990876,53.1688845862248,19.5742638603229));
#14191=CARTESIAN_POINT('Ctrl Pts',(-3.78481771794535,53.1721487577492,19.5679887210141));
#14192=CARTESIAN_POINT('Ctrl Pts',(-3.80958500224557,53.1753761013721,19.5617091405094));
#14193=CARTESIAN_POINT('Ctrl Pts',(-3.8340516393187,53.1785667618684,19.5554297685637));
#14194=CARTESIAN_POINT('Ctrl Pts',(-3.84628495785527,53.1801620921166,19.5522900825908));
#14195=CARTESIAN_POINT('Ctrl Pts',(-3.85844311448073,53.1817482514382,19.549150447731));
#14196=CARTESIAN_POINT('Ctrl Pts',(-3.87052620984385,53.1833252592385,19.5460114377061));
#14197=CARTESIAN_POINT('Ctrl Pts',(-3.8795885313662,53.1845080150888,19.5436571801875));
#14198=CARTESIAN_POINT('Ctrl Pts',(-3.88860863091285,53.1856856231801,19.5413032740618));
#14199=CARTESIAN_POINT('Ctrl Pts',(-3.89758655167459,53.1868580924625,19.5389499591981));
#14200=CARTESIAN_POINT('Ctrl Pts',(-3.9005791919285,53.1872489155566,19.5381655209102));
#14201=CARTESIAN_POINT('Ctrl Pts',(-3.90199970993217,53.1874344255868,19.5377932254299));
#14202=CARTESIAN_POINT('Ctrl Pts',(-3.90655041450889,53.1880288492157,19.536596850187));
#14203=CARTESIAN_POINT('Ctrl Pts',(-4.07940281468906,53.2106072322445,19.4911541437316));
#14204=CARTESIAN_POINT('Ctrl Pts',(-4.24617855888612,53.2325736121465,19.4434049406812));
#14205=CARTESIAN_POINT('Ctrl Pts',(-4.40687520102908,53.2538939195514,19.3938908916983));
#14206=CARTESIAN_POINT('Ctrl Pts',(-4.57317088950378,53.2759570762615,19.3426516576048));
#14207=CARTESIAN_POINT('Ctrl Pts',(-4.73295681154028,53.2973283318185,19.2895231525183));
#14208=CARTESIAN_POINT('Ctrl Pts',(-4.88628725358572,53.3179820444084,19.2351046159285));
#14209=CARTESIAN_POINT('Ctrl Pts',(-5.04744563594501,53.3396901857682,19.1779078635407));
#14210=CARTESIAN_POINT('Ctrl Pts',(-5.20147297661024,53.3606057969548,19.1192867447354));
#14211=CARTESIAN_POINT('Ctrl Pts',(-5.34848862909025,53.3807113279895,19.059924357789));
#14212=CARTESIAN_POINT('Ctrl Pts',(-5.38192230490343,53.3852836425378,19.0464244156592));
#14213=CARTESIAN_POINT('Ctrl Pts',(-5.41499355485518,53.3898141028564,19.0328860615375));
#14214=CARTESIAN_POINT('Ctrl Pts',(-5.44770412357024,53.3943025693096,19.0193171861628));
#14215=CARTESIAN_POINT('Ctrl Pts',(-5.57556594919703,53.4118474649663,18.9662780234317));
#14216=CARTESIAN_POINT('Ctrl Pts',(-5.69791592700086,53.4287279456297,18.9127941043216));
#14217=CARTESIAN_POINT('Ctrl Pts',(-5.81485733986887,53.4450516746776,18.8592317053144));
#14218=CARTESIAN_POINT('Ctrl Pts',(-5.83875393241909,53.4483873749432,18.8482864054955));
#14219=CARTESIAN_POINT('Ctrl Pts',(-5.86242470140536,53.4516998104954,18.8373376427446));
#14220=CARTESIAN_POINT('Ctrl Pts',(-5.88587060115422,53.4549894890362,18.8263885817699));
#14221=CARTESIAN_POINT('Ctrl Pts',(-5.98102180585962,53.4683400910434,18.7819536761662));
#14222=CARTESIAN_POINT('Ctrl Pts',(-6.07246932472141,53.4813156771698,18.7375158553928));
#14223=CARTESIAN_POINT('Ctrl Pts',(-6.1602787370626,53.4939490222359,18.6932735019552));
#14224=CARTESIAN_POINT('Ctrl Pts',(-6.27656975016451,53.5106800816682,18.6346808298703));
#14225=CARTESIAN_POINT('Ctrl Pts',(-6.38647984284771,53.5268105083327,18.5764327785332));
#14226=CARTESIAN_POINT('Ctrl Pts',(-6.49017226506079,53.5423588487378,18.5189851069548));
#14227=CARTESIAN_POINT('Ctrl Pts',(-6.51661562101966,53.54632394369,18.5043349599514));
#14228=CARTESIAN_POINT('Ctrl Pts',(-6.54265399078915,53.5502518093162,18.4897359727675));
#14229=CARTESIAN_POINT('Ctrl Pts',(-6.56827433790374,53.5541359959531,18.475209260559));
#14230=CARTESIAN_POINT('Ctrl Pts',(-6.57495160968521,53.5551483073675,18.4714232538717));
#14231=CARTESIAN_POINT('Ctrl Pts',(-6.5816004216677,53.556157606156,18.4676422403085));
#14232=CARTESIAN_POINT('Ctrl Pts',(-6.58822006974787,53.5571636830883,18.4638669062352));
#14233=CARTESIAN_POINT('Ctrl Pts',(-6.58822973931853,53.557165152703,18.4638613914617));
#14234=CARTESIAN_POINT('Ctrl Pts',(-6.58824216933297,53.5571670417926,18.4638543024021));
#14235=CARTESIAN_POINT('Ctrl Pts',(-6.58825628528377,53.5571691870709,18.4638462518153));
#14236=CARTESIAN_POINT('Ctrl Pts',(-6.58827843270966,53.5571725529365,18.4638336207302));
#14237=CARTESIAN_POINT('Ctrl Pts',(-6.58830473036367,53.5571765494483,18.4638186227876));
#14238=CARTESIAN_POINT('Ctrl Pts',(-6.5883310282981,53.5571805459617,18.4638036247233));
#14239=CARTESIAN_POINT('Ctrl Pts',(-6.58854868857797,53.5578319613146,18.4643531144988));
#14240=CARTESIAN_POINT('Ctrl Pts',(-6.60597461924106,53.5568583919077,18.45865383378));
#14241=CARTESIAN_POINT('Ctrl Pts',(-6.63039811351942,53.5557196218087,18.4503762149711));
#14242=CARTESIAN_POINT('Ctrl Pts',(-6.6617902241428,53.5544141444738,18.4394365736135));
#14243=CARTESIAN_POINT('Ctrl Pts',(-6.69313779550853,53.5531105193556,18.4285124534647));
#14244=CARTESIAN_POINT('Ctrl Pts',(-6.73143430265734,53.5516406602303,18.4149338384805));
#14245=CARTESIAN_POINT('Ctrl Pts',(-6.77663149804656,53.550003127044,18.3985693199362));
#14246=CARTESIAN_POINT('Ctrl Pts',(-6.82166609858909,53.5483714848086,18.3822636720002));
#14247=CARTESIAN_POINT('Ctrl Pts',(-6.87355193484556,53.5465733733426,18.3631920857278));
#14248=CARTESIAN_POINT('Ctrl Pts',(-6.93222058742666,53.5446074192983,18.3411773002391));
#14249=CARTESIAN_POINT('Ctrl Pts',(-6.98508571685895,53.5428359380995,18.3213402248491));
#14250=CARTESIAN_POINT('Ctrl Pts',(-7.04345793742714,53.5409281789362,18.2991128240808));
#14251=CARTESIAN_POINT('Ctrl Pts',(-7.1072714337926,53.5388831670373,18.2743327707322));
#14252=CARTESIAN_POINT('Ctrl Pts',(-7.14998321921154,53.5375143953138,18.2577469326011));
#14253=CARTESIAN_POINT('Ctrl Pts',(-7.19513233164866,53.5360841357843,18.2400168548491));
#14254=CARTESIAN_POINT('Ctrl Pts',(-7.24269520372969,53.5345921076166,18.2210868855646));
#14255=CARTESIAN_POINT('Ctrl Pts',(-7.26305305463181,53.5339534900216,18.2129844839346));
#14256=CARTESIAN_POINT('Ctrl Pts',(-7.28072660522472,53.5333999754397,18.2059133568101));
#14257=CARTESIAN_POINT('Ctrl Pts',(-7.29945877577426,53.5328122272945,18.1983881583768));
#14258=CARTESIAN_POINT('Ctrl Pts',(-7.30119378323004,53.5327577890001,18.1976911609117));
#14259=CARTESIAN_POINT('Ctrl Pts',(-7.30293785895726,53.5327030570192,18.1969902343231));
#14260=CARTESIAN_POINT('Ctrl Pts',(-7.30469396880183,53.5326479365266,18.1962841777738));
#14261=CARTESIAN_POINT('Ctrl Pts',(-7.3254100831147,53.5319977024719,18.1879551155393));
#14262=CARTESIAN_POINT('Ctrl Pts',(-7.34650885719664,53.5313347760336,18.1794306020317));
#14263=CARTESIAN_POINT('Ctrl Pts',(-7.36798848852775,53.5306591281345,18.1707065248735));
#14264=CARTESIAN_POINT('Ctrl Pts',(-7.41094775119024,53.5293078323361,18.1532583705572));
#14265=CARTESIAN_POINT('Ctrl Pts',(-7.45543047413368,53.5279057322926,18.1350120285512));
#14266=CARTESIAN_POINT('Ctrl Pts',(-7.50142152194052,53.5264521920628,18.1159332464009));
#14267=CARTESIAN_POINT('Ctrl Pts',(-7.59340361755408,53.5235451116032,18.0777756821003));
#14268=CARTESIAN_POINT('Ctrl Pts',(-7.69141949870304,53.5204335562376,18.036289413959));
#14269=CARTESIAN_POINT('Ctrl Pts',(-7.79532641420307,53.5171155620139,17.9911720627085));
#14270=CARTESIAN_POINT('Ctrl Pts',(-7.90428314943247,53.5136363150707,17.943862032661));
#14271=CARTESIAN_POINT('Ctrl Pts',(-8.01971809377025,53.5099299842672,17.8925595597011));
#14272=CARTESIAN_POINT('Ctrl Pts',(-8.14143329593857,53.5059948666422,17.8368771198037));
#14273=CARTESIAN_POINT('Ctrl Pts',(-8.25186622486331,53.5024245109493,17.7863561099544));
#14274=CARTESIAN_POINT('Ctrl Pts',(-8.36746884604132,53.498665816958,17.7322288995814));
#14275=CARTESIAN_POINT('Ctrl Pts',(-8.4880669732879,53.4947175160218,17.6741798586385));
#14276=CARTESIAN_POINT('Ctrl Pts',(-8.62101486924299,53.4903648920297,17.6101863453746));
#14277=CARTESIAN_POINT('Ctrl Pts',(-8.76016944467434,53.4857763772845,17.5413630791384));
#14278=CARTESIAN_POINT('Ctrl Pts',(-8.90520508121718,53.4809538767976,17.4672685066141));
#14279=CARTESIAN_POINT('Ctrl Pts',(-9.04925278685398,53.47616422546,17.3936786398291));
#14280=CARTESIAN_POINT('Ctrl Pts',(-9.1991019601824,53.4711437649746,17.3148886913866));
#14281=CARTESIAN_POINT('Ctrl Pts',(-9.3543895384538,53.465894371466,17.2304404422381));
#14282=CARTESIAN_POINT('Ctrl Pts',(-9.50721738327924,53.4607281276138,17.1473298415043));
#14283=CARTESIAN_POINT('Ctrl Pts',(-9.66531289257575,53.4553401455955,17.0587384128528));
#14284=CARTESIAN_POINT('Ctrl Pts',(-9.82828405725232,53.4497322265276,16.9642097202284));
#14285=CARTESIAN_POINT('Ctrl Pts',(-9.96885995719781,53.4448949396901,16.8826710255599));
#14286=CARTESIAN_POINT('Ctrl Pts',(-10.1130629692812,53.4398940094799,16.796714301953));
#14287=CARTESIAN_POINT('Ctrl Pts',(-10.2606116153008,53.4347306019963,16.7060376106314));
#14288=CARTESIAN_POINT('Ctrl Pts',(-10.4224943099946,53.4290655800541,16.6065518645196));
#14289=CARTESIAN_POINT('Ctrl Pts',(-10.5884512521208,53.4232025106613,16.5013577972399));
#14290=CARTESIAN_POINT('Ctrl Pts',(-10.7580983787803,53.4171465148261,16.3900152773066));
#14291=CARTESIAN_POINT('Ctrl Pts',(-10.9251919119463,53.4111816761586,16.2803487276067));
#14292=CARTESIAN_POINT('Ctrl Pts',(-11.0958655622215,53.4050296751113,16.1647171810355));
#14293=CARTESIAN_POINT('Ctrl Pts',(-11.2697029307056,53.3986954241667,16.042691118955));
#14294=CARTESIAN_POINT('Ctrl Pts',(-11.4397426961728,53.3924995495143,15.9233308044381));
#14295=CARTESIAN_POINT('Ctrl Pts',(-11.6128095782218,53.3861293006119,15.797852071208));
#14296=CARTESIAN_POINT('Ctrl Pts',(-11.7884640925512,53.3795892962909,15.6658478681369));
#14297=CARTESIAN_POINT('Ctrl Pts',(-11.8302254482615,53.3780344290686,15.6344642484175));
#14298=CARTESIAN_POINT('Ctrl Pts',(-11.872132839207,53.3764699624304,15.6027117748476));
#14299=CARTESIAN_POINT('Ctrl Pts',(-11.9141799124211,53.3748959720641,15.5705849444396));
#14300=CARTESIAN_POINT('Ctrl Pts',(-11.9196058055082,53.3746928591529,15.5664391922221));
#14301=CARTESIAN_POINT('Ctrl Pts',(-11.9250340243663,53.3744895876425,15.5622872061385));
#14302=CARTESIAN_POINT('Ctrl Pts',(-11.9304645551322,53.3742861576957,15.5581289743599));
#14303=CARTESIAN_POINT('Ctrl Pts',(-12.0987242994518,53.3679830775171,15.4292901838165));
#14304=CARTESIAN_POINT('Ctrl Pts',(-12.2692074656404,53.3615277305009,15.2944555767438));
#14305=CARTESIAN_POINT('Ctrl Pts',(-12.4414785524699,53.3549241030457,15.1532741259544));
#14306=CARTESIAN_POINT('Ctrl Pts',(-12.6162614932853,53.3482241892765,15.0100341336162));
#14307=CARTESIAN_POINT('Ctrl Pts',(-12.7929628329046,53.3413864091911,14.8601705364381));
#14308=CARTESIAN_POINT('Ctrl Pts',(-12.9710523286236,53.3344071287152,14.7033375630304));
#14309=CARTESIAN_POINT('Ctrl Pts',(-13.1453218976123,53.3275775501628,14.5498685750441));
#14310=CARTESIAN_POINT('Ctrl Pts',(-13.3209207597284,53.3206124763987,14.3897258096287));
#14311=CARTESIAN_POINT('Ctrl Pts',(-13.4973028305152,53.3135085200959,14.2225920682433));
#14312=CARTESIAN_POINT('Ctrl Pts',(-13.6003309817927,53.3093589629364,14.12496604359));
#14313=CARTESIAN_POINT('Ctrl Pts',(-13.7036254308781,53.3051620200518,14.0249548721179));
#14314=CARTESIAN_POINT('Ctrl Pts',(-13.8070691873584,53.3009170191198,13.9224968028463));
#14315=CARTESIAN_POINT('Ctrl Pts',(-13.8122886258475,53.300702830057,13.9173270989563));
#14316=CARTESIAN_POINT('Ctrl Pts',(-13.8175084471069,53.3004885133233,13.9121511702237));
#14317=CARTESIAN_POINT('Ctrl Pts',(-13.8227286351991,53.3002740695014,13.9069690082385));
#14318=CARTESIAN_POINT('Ctrl Pts',(-13.8975179117481,53.2972017475819,13.8327245291132));
#14319=CARTESIAN_POINT('Ctrl Pts',(-13.9723826391202,53.2941033414538,13.7572005683361));
#14320=CARTESIAN_POINT('Ctrl Pts',(-14.0472749653697,53.2909805663811,13.6803726462794));
#14321=CARTESIAN_POINT('Ctrl Pts',(-14.1389446210003,53.2871582293026,13.5863337839493));
#14322=CARTESIAN_POINT('Ctrl Pts',(-14.2306557028887,53.2832994698364,13.4903411599875));
#14323=CARTESIAN_POINT('Ctrl Pts',(-14.3223219898432,53.2794006103644,13.3923563206584));
#14324=CARTESIAN_POINT('Ctrl Pts',(-14.4925354781958,53.2721608879607,13.2104100254392));
#14325=CARTESIAN_POINT('Ctrl Pts',(-14.662593669439,53.26478806473,13.0215894364319));
#14326=CARTESIAN_POINT('Ctrl Pts',(-14.8318920514543,53.2572784312783,12.8256411815968));
#14327=CARTESIAN_POINT('Ctrl Pts',(-14.8500262244747,53.2564740467903,12.8046524425792));
#14328=CARTESIAN_POINT('Ctrl Pts',(-14.8681523610308,53.255667573844,12.7835819530745));
#14329=CARTESIAN_POINT('Ctrl Pts',(-14.886269686376,53.2548590185503,12.7624293789403));
#14330=CARTESIAN_POINT('Ctrl Pts',(-15.0572048389502,53.2472303802237,12.5628569576218));
#14331=CARTESIAN_POINT('Ctrl Pts',(-15.2273589399634,53.2394163765509,12.3559749895923));
#14332=CARTESIAN_POINT('Ctrl Pts',(-15.3961372969422,53.2314228695141,12.1415859003204));
#14333=CARTESIAN_POINT('Ctrl Pts',(-15.5604504731587,53.2236408377783,11.9328686640883));
#14334=CARTESIAN_POINT('Ctrl Pts',(-15.7234596892076,53.2156886746601,11.7170361398089));
#14335=CARTESIAN_POINT('Ctrl Pts',(-15.8845782104789,53.2075717999033,11.4939371595016));
#14336=CARTESIAN_POINT('Ctrl Pts',(-16.0434147601912,53.1995698869596,11.2739979992069));
#14337=CARTESIAN_POINT('Ctrl Pts',(-16.2004138212893,53.1914078946088,11.0469965847969));
#14338=CARTESIAN_POINT('Ctrl Pts',(-16.3549758141996,53.183091031357,10.8128210607871));
#14339=CARTESIAN_POINT('Ctrl Pts',(-16.5062723224503,53.1749498813504,10.5835930440326));
#14340=CARTESIAN_POINT('Ctrl Pts',(-16.6552336320789,53.166660334866,10.3474907394181));
#14341=CARTESIAN_POINT('Ctrl Pts',(-16.8012612618545,53.158227299321,10.1044431231221));
#14342=CARTESIAN_POINT('Ctrl Pts',(-16.9094855344055,53.1519773921038,9.92431521507255));
#14343=CARTESIAN_POINT('Ctrl Pts',(-17.0160977205087,53.1456486722646,9.74037318670258));
#14344=CARTESIAN_POINT('Ctrl Pts',(-17.1208410085407,53.1392431478475,9.55260116015427));
#14345=CARTESIAN_POINT('Ctrl Pts',(-17.2570004638766,53.1309163831243,9.30850975017013));
#14346=CARTESIAN_POINT('Ctrl Pts',(-17.3899992358141,53.1224604381493,9.05795123307536));
#14347=CARTESIAN_POINT('Ctrl Pts',(-17.5192423128296,53.1138871708905,8.80090541319442));
#14348=CARTESIAN_POINT('Ctrl Pts',(-17.5744411761959,53.1102255851487,8.69112284365076));
#14349=CARTESIAN_POINT('Ctrl Pts',(-17.6289545227378,53.106542588741,8.58015738464891));
#14350=CARTESIAN_POINT('Ctrl Pts',(-17.6827338991287,53.1028391382947,8.46800951030831));
#14351=CARTESIAN_POINT('Ctrl Pts',(-17.6843903944049,53.1027250657899,8.46455516709066));
#14352=CARTESIAN_POINT('Ctrl Pts',(-17.6860461932296,53.1026109738763,8.46109970216429));
#14353=CARTESIAN_POINT('Ctrl Pts',(-17.6877012941678,53.1024968625817,8.45764311556272));
#14354=CARTESIAN_POINT('Ctrl Pts',(-17.8101939323426,53.0940515809732,8.20182402795036));
#14355=CARTESIAN_POINT('Ctrl Pts',(-17.9288669820466,53.0855000523537,7.93985812884266));
#14356=CARTESIAN_POINT('Ctrl Pts',(-18.0431215969918,53.0768532458181,7.67177744930458));
#14357=CARTESIAN_POINT('Ctrl Pts',(-18.1560869193902,53.0683040131374,7.40672189415431));
#14358=CARTESIAN_POINT('Ctrl Pts',(-18.2647329835556,53.059661640833,7.13568865110337));
#14359=CARTESIAN_POINT('Ctrl Pts',(-18.3684468158894,53.0509367474555,6.85874555785573));
#14360=CARTESIAN_POINT('Ctrl Pts',(-18.4703508883856,53.0423640995526,6.58663499732024));
#14361=CARTESIAN_POINT('Ctrl Pts',(-18.5674933381943,53.0337117855082,6.30881895411561));
#14362=CARTESIAN_POINT('Ctrl Pts',(-18.6592595936878,53.0249898917969,6.02539909093768));
#14363=CARTESIAN_POINT('Ctrl Pts',(-18.7306555768033,53.0182040839551,5.80489276584883));
#14364=CARTESIAN_POINT('Ctrl Pts',(-18.7987972800856,53.0113755542233,5.58099522325737));
#14365=CARTESIAN_POINT('Ctrl Pts',(-18.863379276657,53.0045107178681,5.3537705274421));
#14366=CARTESIAN_POINT('Ctrl Pts',(-18.872773051479,53.0035121930418,5.32071955751572));
#14367=CARTESIAN_POINT('Ctrl Pts',(-18.8820914916359,53.0025129004679,5.28759821696513));
#14368=CARTESIAN_POINT('Ctrl Pts',(-18.8913337606332,53.0015127420832,5.25440676661311));
#14369=CARTESIAN_POINT('Ctrl Pts',(-18.9037828731907,53.0001655529556,5.20969868664916));
#14370=CARTESIAN_POINT('Ctrl Pts',(-18.9160954154363,52.9988153619302,5.16486343458559));
#14371=CARTESIAN_POINT('Ctrl Pts',(-18.9282690635062,52.9974621648347,5.11990161276515));
#14372=CARTESIAN_POINT('Ctrl Pts',(-18.9289043954976,52.9973915426678,5.11755509480873));
#14373=CARTESIAN_POINT('Ctrl Pts',(-18.9295393491784,52.9973209123131,5.11520823211875));
#14374=CARTESIAN_POINT('Ctrl Pts',(-18.9301739242171,52.9972502737701,5.11286102478258));
#14375=CARTESIAN_POINT('Ctrl Pts',(-19.0080395662398,52.9885825588874,4.82484653471939));
#14376=CARTESIAN_POINT('Ctrl Pts',(-19.0802066769764,52.9797915849351,4.53163971612208));
#14377=CARTESIAN_POINT('Ctrl Pts',(-19.1460476732471,52.9708761055461,4.23342067970628));
#14378=CARTESIAN_POINT('Ctrl Pts',(-19.2138076257722,52.9617007817455,3.92650995699265));
#14379=CARTESIAN_POINT('Ctrl Pts',(-19.2748654237919,52.9523936156459,3.61428976922311));
#14380=CARTESIAN_POINT('Ctrl Pts',(-19.3286882439107,52.9429545882549,3.29704186833156));
#14381=CARTESIAN_POINT('Ctrl Pts',(-19.3815977111172,52.9336757375909,2.98517754439752));
#14382=CARTESIAN_POINT('Ctrl Pts',(-19.4275156325981,52.9242694624402,2.66845465544652));
#14383=CARTESIAN_POINT('Ctrl Pts',(-19.4659271359203,52.9147357512927,2.34719040603683));
#14384=CARTESIAN_POINT('Ctrl Pts',(-19.5039777471095,52.9052916133473,2.02894456856548));
#14385=CARTESIAN_POINT('Ctrl Pts',(-19.5346623084537,52.8957224220487,1.70624220893038));
#14386=CARTESIAN_POINT('Ctrl Pts',(-19.5574720855807,52.8860281818212,1.37944183222227));
#14387=CARTESIAN_POINT('Ctrl Pts',(-19.5799814315807,52.8764616259415,1.05694579417277));
#14388=CARTESIAN_POINT('Ctrl Pts',(-19.5948220429854,52.8667732926012,0.730458922209864));
#14389=CARTESIAN_POINT('Ctrl Pts',(-19.6014973047724,52.8569632135742,0.400375905194853));
#14390=CARTESIAN_POINT('Ctrl Pts',(-19.6041846511226,52.8530138433608,0.267490121936663));
#14391=CARTESIAN_POINT('Ctrl Pts',(-19.6055485285421,52.8490447418501,0.134022078529104));
#14392=CARTESIAN_POINT('Ctrl Pts',(-19.6055561870393,52.8450559129595,-9.8002723884594E-8));
#14393=CARTESIAN_POINT('Ctrl Pts',(2.35308711660641,55.6631561682667,19.4810141131675));
#14394=CARTESIAN_POINT('Ctrl Pts',(-0.836177570637163,55.5686013384883,
19.86624137102));
#14395=CARTESIAN_POINT('Ctrl Pts',(-7.40437233443277,55.3794916789315,19.040577712698));
#14396=CARTESIAN_POINT('Ctrl Pts',(-15.5097781103957,55.0958271895964,13.2964668168065));
#14397=CARTESIAN_POINT('Ctrl Pts',(-19.9471456815097,54.8121627002612,4.41072023820918));
#14398=CARTESIAN_POINT('Ctrl Pts',(-19.6697430247666,54.5284982109261,-5.51852151147492));
#14399=CARTESIAN_POINT('Ctrl Pts',(-14.7420297594324,54.2448337215909,-14.1427836181502));
#14400=CARTESIAN_POINT('Ctrl Pts',(-6.32948010341479,53.9611692322558,-19.4238840093808));
#14401=CARTESIAN_POINT('Ctrl Pts',(3.57945598289861,53.6775047429206,-20.1130676885921));
#14402=CARTESIAN_POINT('Ctrl Pts',(12.6421595856548,53.3938402535855,-16.0475619479634));
#14403=CARTESIAN_POINT('Ctrl Pts',(18.716273712003,53.1101757642503,-8.18837881994133));
#14404=CARTESIAN_POINT('Ctrl Pts',(20.3658389755175,52.8265112749152,1.60652866949811));
#14405=CARTESIAN_POINT('Ctrl Pts',(17.2009151616198,52.54284678558,11.0216583145532));
#14406=CARTESIAN_POINT('Ctrl Pts',(9.96968294609888,52.2591822962449,17.8312589283967));
#14407=CARTESIAN_POINT('Ctrl Pts',(0.381613941123223,51.9755178069097,20.4255421529369));
#14408=CARTESIAN_POINT('Ctrl Pts',(-9.29666955748432,51.6918533175746,18.1912156516937));
#14409=CARTESIAN_POINT('Ctrl Pts',(-16.7772150983034,51.4081888282394,11.6564765993009));
#14410=CARTESIAN_POINT('Ctrl Pts',(-20.2916183484425,51.1245243389043,2.36614013857206));
#14411=CARTESIAN_POINT('Ctrl Pts',(-19.0090722426265,50.8408598495692,-7.48355299426692));
#14412=CARTESIAN_POINT('Ctrl Pts',(-13.2327714994836,50.557195360234,-15.5641303109225));
#14413=CARTESIAN_POINT('Ctrl Pts',(-4.3282365833005,50.2735308708989,-19.96533900255));
#14414=CARTESIAN_POINT('Ctrl Pts',(5.59949572763116,49.9898663815637,-19.646731056189));
#14415=CARTESIAN_POINT('Ctrl Pts',(14.2035043067966,49.7062018922286,-14.683625538629));
#14416=CARTESIAN_POINT('Ctrl Pts',(19.4497969873469,49.4225374028934,-6.24930321681794));
#14417=CARTESIAN_POINT('Ctrl Pts',(20.0981474222916,49.1388729135583,3.66235767703155));
#14418=CARTESIAN_POINT('Ctrl Pts',(15.9952852251765,48.8552084242231,12.7082352871608));
#14419=CARTESIAN_POINT('Ctrl Pts',(8.11112918050874,48.571543934888,18.7498793855759));
#14420=CARTESIAN_POINT('Ctrl Pts',(-1.69050207272523,48.2878794455528,20.35904212617));
#14421=CARTESIAN_POINT('Ctrl Pts',(-11.0924977459054,48.0042149562177,17.1553165902359));
#14422=CARTESIAN_POINT('Ctrl Pts',(-17.8722211123635,47.7205504668825,9.89606518091128));
#14423=CARTESIAN_POINT('Ctrl Pts',(-20.4269419990139,47.4368859775474,0.297378753067758));
#14424=CARTESIAN_POINT('Ctrl Pts',(-18.1527230433581,47.1532214882123,-9.37160816856904));
#14425=CARTESIAN_POINT('Ctrl Pts',(-11.5871908037557,46.8695569988771,-16.8251419854719));
#14426=CARTESIAN_POINT('Ctrl Pts',(-2.28244055807874,46.585892509542,-20.3012033794262));
#14427=CARTESIAN_POINT('Ctrl Pts',(7.56187983711918,46.3022280202068,-18.9780496069259));
#14428=CARTESIAN_POINT('Ctrl Pts',(15.618567857874,46.0185635308717,-13.1684749163659));
#14429=CARTESIAN_POINT('Ctrl Pts',(19.9830182146419,45.7348990415365,-4.24586582304055));
#14430=CARTESIAN_POINT('Ctrl Pts',(19.6234725454198,45.4512345522014,5.6804681860849));
#14431=CARTESIAN_POINT('Ctrl Pts',(14.6249276356951,45.1675700628662,14.2639365255409));
#14432=CARTESIAN_POINT('Ctrl Pts',(6.1690421336071,44.8839055735311,19.4754027611177));
#14433=CARTESIAN_POINT('Ctrl Pts',(-3.74520817655413,44.6002410841959,20.082873531152));
#14434=CARTESIAN_POINT('Ctrl Pts',(-12.7740893021154,44.3165765948608,15.9427424258048));
#14435=CARTESIAN_POINT('Ctrl Pts',(-18.7831689917446,44.0329121055256,8.03373861794982));
#14436=CARTESIAN_POINT('Ctrl Pts',(-20.351897643337,43.7492476161905,-1.77444522854548));
#14437=CARTESIAN_POINT('Ctrl Pts',(-17.1094269777999,43.4655831268553,-11.163149288857));
#14438=CARTESIAN_POINT('Ctrl Pts',(-9.82227876746288,43.1819186375202,-17.9128789804492));
#14439=CARTESIAN_POINT('Ctrl Pts',(-0.213138685564806,42.898254148185,-20.4279946508386));
#14440=CARTESIAN_POINT('Ctrl Pts',(9.44638749380751,42.6145896588499,-18.1139216314637));
#14441=CARTESIAN_POINT('Ctrl Pts',(16.8727826965986,42.3309251695147,-11.5177080023473));
#14442=CARTESIAN_POINT('Ctrl Pts',(20.3104431872471,42.0472606801796,-2.19870213798534));
#14443=CARTESIAN_POINT('Ctrl Pts',(18.9467042160094,41.7635961908444,7.64007806930176));
#14444=CARTESIAN_POINT('Ctrl Pts',(13.1039543936255,41.4799317015093,15.6727397988915));
#14445=CARTESIAN_POINT('Ctrl Pts',(4.16342285401973,41.1962672121741,20.0003575891181));
#14446=CARTESIAN_POINT('Ctrl Pts',(-5.76134404010869,40.912602722839,19.5998803161013));
#14447=CARTESIAN_POINT('Ctrl Pts',(-14.3241261700974,40.6289382335039,14.5659810180111));
#14448=CARTESIAN_POINT('Ctrl Pts',(-19.5006773325508,40.3452737441687,6.08867613901365));
#14449=CARTESIAN_POINT('Ctrl Pts',(-20.0672581074617,40.0616092548336,-3.82799498463215));
#14450=CARTESIAN_POINT('Ctrl Pts',(-15.8899285013867,39.7779447654984,-12.8397260786543));
#14451=CARTESIAN_POINT('Ctrl Pts',(-7.95621143231152,39.4942802761632,-18.8161391682379));
#14452=CARTESIAN_POINT('Ctrl Pts',(1.85835820784766,39.2106157868282,-20.3444070526613));
#14453=CARTESIAN_POINT('Ctrl Pts',(11.2336109894543,38.926951297493,-17.0632463996203));
#14454=CARTESIAN_POINT('Ctrl Pts',(17.9532322189983,38.6432868081578,-9.74832531460192));
#14455=CARTESIAN_POINT('Ctrl Pts',(20.4286999009559,38.3596223188227,-0.12889499355195));
#14456=CARTESIAN_POINT('Ctrl Pts',(18.0748121707474,38.0759578294876,9.52100617250831));
#14457=CARTESIAN_POINT('Ctrl Pts',(11.4480293296981,37.7922933401524,16.9201364657096));
#14458=CARTESIAN_POINT('Ctrl Pts',(2.11492632471884,37.5086288508173,20.3193375935092));
#14459=CARTESIAN_POINT('Ctrl Pts',(-7.71814636969478,37.2249643614821,18.9150366117471));
#14460=CARTESIAN_POINT('Ctrl Pts',(-15.726645213299,36.941299872147,13.0392110278167));
#14461=CARTESIAN_POINT('Ctrl Pts',(-20.017356820919,36.6576353828118,4.08090907120032));
#14462=CARTESIAN_POINT('Ctrl Pts',(-19.5759547942569,36.3739708934767,-5.84212189597385));
#14463=CARTESIAN_POINT('Ctrl Pts',(-14.5067866363524,36.0903064041415,-14.3840722555241));
#14464=CARTESIAN_POINT('Ctrl Pts',(-6.00820670381315,35.8066419148064,-19.5256201937797));
#14465=CARTESIAN_POINT('Ctrl Pts',(3.91071690116573,35.5229774254712,-20.0513015727259));
#14466=CARTESIAN_POINT('Ctrl Pts',(12.9051440864865,35.2393129361361,-15.836844039274));
#14467=CARTESIAN_POINT('Ctrl Pts',(18.8487901790361,34.9556484468009,-7.87854956109791));
#14468=CARTESIAN_POINT('Ctrl Pts',(20.3365688392524,34.6719839574659,1.94224081642136));
#14469=CARTESIAN_POINT('Ctrl Pts',(17.0167789114055,34.3883194681306,11.3038791944104));
#14470=CARTESIAN_POINT('Ctrl Pts',(9.67419956761905,34.1046549787955,17.9932850304986));
#14471=CARTESIAN_POINT('Ctrl Pts',(0.0446620780017708,33.8209904894603,
20.4290480022488));
#14472=CARTESIAN_POINT('Ctrl Pts',(-9.59548876001614,33.5373260001252,18.0354147123321));
#14473=CARTESIAN_POINT('Ctrl Pts',(-16.9671510611812,33.2536615107901,11.3781173646993));
#14474=CARTESIAN_POINT('Ctrl Pts',(-20.327988873431,32.9699970214549,2.03119144706522));
#14475=CARTESIAN_POINT('Ctrl Pts',(-18.882843118214,32.6863325321198,-7.79623688916886));
#14476=CARTESIAN_POINT('Ctrl Pts',(-12.974655776204,32.4026680427846,-15.7799732044501));
#14477=CARTESIAN_POINT('Ctrl Pts',(-3.99747079481186,32.1190035534495,-20.0346838394028));
#14478=CARTESIAN_POINT('Ctrl Pts',(2.61450742368379,31.9298938938927,-19.7111920003019));
#14479=CARTESIAN_POINT('Ctrl Pts',(5.68898199535994,31.8353390641143,-18.7798406199905));
#14480=CARTESIAN_POINT('Ctrl Pts',(2.35247451361281,55.6585629685637,19.4759424235221));
#14481=CARTESIAN_POINT('Ctrl Pts',(-0.835954044174774,55.5640081387853,
19.8610686863525));
#14482=CARTESIAN_POINT('Ctrl Pts',(-7.4024480296698,55.3748984792284,19.0356203314463));
#14483=CARTESIAN_POINT('Ctrl Pts',(-15.5057382293109,55.0912339898934,13.2930048013961));
#14484=CARTESIAN_POINT('Ctrl Pts',(-19.9419529445085,54.8075695005581,4.40957186878231));
#14485=CARTESIAN_POINT('Ctrl Pts',(-19.6646212768537,54.5239050112231,-5.51708469180273));
#14486=CARTESIAN_POINT('Ctrl Pts',(-14.7381916416059,54.2402405218879,-14.1391013081035));
#14487=CARTESIAN_POINT('Ctrl Pts',(-6.32783201705067,53.9565760325528,-19.4188266920463));
#14488=CARTESIAN_POINT('Ctrl Pts',(3.578523961509,53.6729115432176,-20.1078309249584));
#14489=CARTESIAN_POINT('Ctrl Pts',(12.6388680217749,53.3892470538825,-16.043383707438));
#14490=CARTESIAN_POINT('Ctrl Pts',(18.7114006150979,53.1055825645473,-8.18624684292945));
#14491=CARTESIAN_POINT('Ctrl Pts',(20.3605364075023,52.8219180752122,1.60611038358585));
#14492=CARTESIAN_POINT('Ctrl Pts',(17.1964366226151,52.5382535858769,11.0187886481856));
#14493=CARTESIAN_POINT('Ctrl Pts',(9.96708718002274,52.2545890965418,17.8266162724855));
#14494=CARTESIAN_POINT('Ctrl Pts',(0.381514580940291,51.9709246072066,20.4202240336472));
#14495=CARTESIAN_POINT('Ctrl Pts',(-9.29424901920701,51.6872601178715,18.1864792752938));
#14496=CARTESIAN_POINT('Ctrl Pts',(-16.7728468799808,51.4035956285364,11.6534416476308));
#14497=CARTESIAN_POINT('Ctrl Pts',(-20.2863350982357,51.1199311392012,2.36552407582162));
#14498=CARTESIAN_POINT('Ctrl Pts',(-19.0041229241428,50.8362666498662,-7.48160453054787));
#14499=CARTESIAN_POINT('Ctrl Pts',(-13.2293261339785,50.552602160531,-15.5600779385785));
#14500=CARTESIAN_POINT('Ctrl Pts',(-4.32710965711362,50.2689376711959,-19.9601407045388));
#14501=CARTESIAN_POINT('Ctrl Pts',(5.59803780861646,49.9852731818607,-19.641615712896));
#14502=CARTESIAN_POINT('Ctrl Pts',(14.1998061953725,49.7016086925256,-14.6798024199021));
#14503=CARTESIAN_POINT('Ctrl Pts',(19.4447329190163,49.4179442031904,-6.24767610993663));
#14504=CARTESIAN_POINT('Ctrl Pts',(20.0929145454661,49.1342797138553,3.6614041231438));
#14505=CARTESIAN_POINT('Ctrl Pts',(15.9911205946964,48.8506152245201,12.7049264931452));
#14506=CARTESIAN_POINT('Ctrl Pts',(8.10901731720995,48.566950735185,18.7449975520795));
#14507=CARTESIAN_POINT('Ctrl Pts',(-1.69006192324604,48.2832862458497,20.3537413212014));
#14508=CARTESIAN_POINT('Ctrl Pts',(-11.0896096352173,47.9996217565146,17.1508499268804));
#14509=CARTESIAN_POINT('Ctrl Pts',(-17.8675677913534,47.7159572671794,9.89348858073751));
#14510=CARTESIAN_POINT('Ctrl Pts',(-20.4216235152184,47.4322927778444,0.297301325713269));
#14511=CARTESIAN_POINT('Ctrl Pts',(-18.1479966891463,47.1486282885093,-9.36916811923689));
#14512=CARTESIAN_POINT('Ctrl Pts',(-11.5841738917515,46.8649637991741,-16.8207612883998));
#14513=CARTESIAN_POINT('Ctrl Pts',(-2.2818462878682,46.581299309839,-20.2959176337082));
#14514=CARTESIAN_POINT('Ctrl Pts',(7.55991097974546,46.2976348205038,-18.9731083656324));
#14515=CARTESIAN_POINT('Ctrl Pts',(15.6145013118357,46.0139703311687,-13.16504629154));
#14516=CARTESIAN_POINT('Ctrl Pts',(19.9778153135633,45.7303058418335,-4.24476034339613));
#14517=CARTESIAN_POINT('Ctrl Pts',(19.6183632578549,45.4466413524984,5.67898918457795));
#14518=CARTESIAN_POINT('Ctrl Pts',(14.621119799914,45.1629768631631,14.2602226796174));
#14519=CARTESIAN_POINT('Ctrl Pts',(6.1674359239932,44.8793123738281,19.4703320259092));
#14520=CARTESIAN_POINT('Ctrl Pts',(-3.74423305120258,44.5956478844928,20.0776446311312));
#14521=CARTESIAN_POINT('Ctrl Pts',(-12.7707633619448,44.3119833951578,15.9385914756894));
#14522=CARTESIAN_POINT('Ctrl Pts',(-18.7782784907623,44.0283189058226,8.03164690453235));
#14523=CARTESIAN_POINT('Ctrl Pts',(-20.3465986985498,43.7446544164875,-1.77398322311195));
#14524=CARTESIAN_POINT('Ctrl Pts',(-17.1049722625451,43.4609899271523,-11.1602427829002));
#14525=CARTESIAN_POINT('Ctrl Pts',(-9.81972137877189,43.1773254378172,-17.9082150735074));
#14526=CARTESIAN_POINT('Ctrl Pts',(-0.213083191470515,42.893660948482,-20.4226758929682));
#14527=CARTESIAN_POINT('Ctrl Pts',(9.443927974472,42.6099964591469,-18.1092053798253));
#14528=CARTESIAN_POINT('Ctrl Pts',(16.868389595499,42.3263319698117,-11.5147091813111));
#14529=CARTESIAN_POINT('Ctrl Pts',(20.3051550357961,42.0426674804766,-2.19812967042301));
#14530=CARTESIAN_POINT('Ctrl Pts',(18.941771135994,41.7590029911413,7.63808885175711));
#14531=CARTESIAN_POINT('Ctrl Pts',(13.1005425677583,41.4753385018062,15.6686591483147));
#14532=CARTESIAN_POINT('Ctrl Pts',(4.16233883973193,41.191674012471,19.9951501734537));
#14533=CARTESIAN_POINT('Ctrl Pts',(-5.75984398126879,40.9080095231359,19.5947771711538));
#14534=CARTESIAN_POINT('Ctrl Pts',(-14.3203966528292,40.6243450338009,14.5621885299326));
#14535=CARTESIAN_POINT('Ctrl Pts',(-19.4956000167,40.3406805444657,6.08709085398259));
#14536=CARTESIAN_POINT('Ctrl Pts',(-20.0620332731684,40.0570160551306,-3.82699830439993));
#14537=CARTESIAN_POINT('Ctrl Pts',(-15.8857913022283,39.7733515657954,-12.8363830488904));
#14538=CARTESIAN_POINT('Ctrl Pts',(-7.95413990434726,39.4896870764602,-18.8112400829384));
#14539=CARTESIAN_POINT('Ctrl Pts',(1.85787435431672,39.2060225871252,-20.3391100581702));
#14540=CARTESIAN_POINT('Ctrl Pts',(11.2306861376571,38.92235809779,-17.0588037082239));
#14541=CARTESIAN_POINT('Ctrl Pts',(17.9485578054405,38.6386936084548,-9.74578718088502));
#14542=CARTESIAN_POINT('Ctrl Pts',(20.4233809594614,38.3550291191197,-0.128861433661739));
#14543=CARTESIAN_POINT('Ctrl Pts',(18.0701061018895,38.0713646297846,9.51852722499672));
#14544=CARTESIAN_POINT('Ctrl Pts',(11.4450486506248,37.7877001404493,16.9157310352918));
#14545=CARTESIAN_POINT('Ctrl Pts',(2.11437566954724,37.5040356511143,20.3140471262575));
#14546=CARTESIAN_POINT('Ctrl Pts',(-7.71613682582219,37.2203711617791,18.9101117769003));
#14547=CARTESIAN_POINT('Ctrl Pts',(-15.7225505275519,36.9367066724439,13.0358160589347));
#14548=CARTESIAN_POINT('Ctrl Pts',(-20.0121449792825,36.6530421831088,4.07984654069534));
#14549=CARTESIAN_POINT('Ctrl Pts',(-19.570857878601,36.3693776937737,-5.84060080529386));
#14550=CARTESIAN_POINT('Ctrl Pts',(-14.5030095606927,36.0857132044385,-14.3803271303707));
#14551=CARTESIAN_POINT('Ctrl Pts',(-6.00664236988544,35.8020487151034,-19.5205363835633));
#14552=CARTESIAN_POINT('Ctrl Pts',(3.90969868212814,35.5183842257682,-20.0460808931517));
#14553=CARTESIAN_POINT('Ctrl Pts',(12.9017840257226,35.2347197364331,-15.8327206611571));
#14554=CARTESIAN_POINT('Ctrl Pts',(18.8438825892667,34.9510552470979,-7.87649825435995));
#14555=CARTESIAN_POINT('Ctrl Pts',(20.3312738920437,34.6673907577629,1.94173512410548));
#14556=CARTESIAN_POINT('Ctrl Pts',(17.0123483056708,34.3837262684276,11.3009360443548));
#14557=CARTESIAN_POINT('Ctrl Pts',(9.67168075942046,34.1000617790925,17.988600194117));
#14558=CARTESIAN_POINT('Ctrl Pts',(0.0446503983630494,33.8163972897572,
20.4237289590255));
#14559=CARTESIAN_POINT('Ctrl Pts',(-9.59299031791114,33.5327328004222,18.0307189233321));
#14560=CARTESIAN_POINT('Ctrl Pts',(-16.9627335925823,33.2490683110871,11.375154844335));
#14561=CARTESIAN_POINT('Ctrl Pts',(-20.3226957496675,32.9654038217519,2.03066268125984));
#14562=CARTESIAN_POINT('Ctrl Pts',(-18.8779274714526,32.6817393324168,-7.79420718800329));
#14563=CARTESIAN_POINT('Ctrl Pts',(-12.9712759915485,32.3980748430816,-15.7758642817733));
#14564=CARTESIAN_POINT('Ctrl Pts',(-3.99643345408108,32.1144103537465,-20.0294682376252));
#14565=CARTESIAN_POINT('Ctrl Pts',(2.61383238833494,31.9253006941897,-19.7060586818794));
#14566=CARTESIAN_POINT('Ctrl Pts',(5.68750092507729,31.8307458644113,-18.7749514739398));
#14567=CARTESIAN_POINT('Ctrl Pts',(2.35186191061921,55.6539697688606,19.4708707338767));
#14568=CARTESIAN_POINT('Ctrl Pts',(-0.835730517712384,55.5594149390822,
19.855896001685));
#14569=CARTESIAN_POINT('Ctrl Pts',(-7.40052372490683,55.3703052795254,19.0306629501947));
#14570=CARTESIAN_POINT('Ctrl Pts',(-15.5016983482262,55.0866407901903,13.2895427859857));
#14571=CARTESIAN_POINT('Ctrl Pts',(-19.9367602075072,54.8029763008551,4.40842349935545));
#14572=CARTESIAN_POINT('Ctrl Pts',(-19.6594995289409,54.51931181152,-5.51564787213054));
#14573=CARTESIAN_POINT('Ctrl Pts',(-14.7343535237793,54.2356473221848,-14.1354189980568));
#14574=CARTESIAN_POINT('Ctrl Pts',(-6.32618393068655,53.9519828328497,-19.4137693747118));
#14575=CARTESIAN_POINT('Ctrl Pts',(3.5775919401194,53.6683183435145,-20.1025941613248));
#14576=CARTESIAN_POINT('Ctrl Pts',(12.6355764578951,53.3846538541794,-16.0392054669125));
#14577=CARTESIAN_POINT('Ctrl Pts',(18.7065275181928,53.1009893648442,-8.18411486591757));
#14578=CARTESIAN_POINT('Ctrl Pts',(20.355233839487,52.8173248755091,1.60569209767359));
#14579=CARTESIAN_POINT('Ctrl Pts',(17.1919580836104,52.5336603861739,11.015918981818));
#14580=CARTESIAN_POINT('Ctrl Pts',(9.9644914139466,52.2499958968388,17.8219736165744));
#14581=CARTESIAN_POINT('Ctrl Pts',(0.381415220757358,51.9663314075036,20.4149059143575));
#14582=CARTESIAN_POINT('Ctrl Pts',(-9.29182848092971,51.6826669181685,18.181742898894));
#14583=CARTESIAN_POINT('Ctrl Pts',(-16.7684786616583,51.3990024288333,11.6504066959607));
#14584=CARTESIAN_POINT('Ctrl Pts',(-20.2810518480289,51.1153379394982,2.36490801307118));
#14585=CARTESIAN_POINT('Ctrl Pts',(-18.9991736056591,50.8316734501631,-7.47965606682882));
#14586=CARTESIAN_POINT('Ctrl Pts',(-13.2258807684735,50.5480089608279,-15.5560255662346));
#14587=CARTESIAN_POINT('Ctrl Pts',(-4.32598273092673,50.2643444714928,-19.9549424065277));
#14588=CARTESIAN_POINT('Ctrl Pts',(5.59657988960176,49.9806799821576,-19.636500369603));
#14589=CARTESIAN_POINT('Ctrl Pts',(14.1961080839485,49.6970154928225,-14.6759793011752));
#14590=CARTESIAN_POINT('Ctrl Pts',(19.4396688506857,49.4133510034873,-6.24604900305533));
#14591=CARTESIAN_POINT('Ctrl Pts',(20.0876816686406,49.1296865141522,3.66045056925605));
#14592=CARTESIAN_POINT('Ctrl Pts',(15.9869559642162,48.846022024817,12.7016176991295));
#14593=CARTESIAN_POINT('Ctrl Pts',(8.10690545391116,48.5623575354819,18.7401157185831));
#14594=CARTESIAN_POINT('Ctrl Pts',(-1.68962177376686,48.2786930461467,20.3484405162329));
#14595=CARTESIAN_POINT('Ctrl Pts',(-11.0867215245292,47.9950285568116,17.1463832635249));
#14596=CARTESIAN_POINT('Ctrl Pts',(-17.8629144703433,47.7113640674764,9.89091198056374));
#14597=CARTESIAN_POINT('Ctrl Pts',(-20.4163050314229,47.4276995781413,0.297223898358779));
#14598=CARTESIAN_POINT('Ctrl Pts',(-18.1432703349345,47.1440350888062,-9.36672806990475));
#14599=CARTESIAN_POINT('Ctrl Pts',(-11.5811569797474,46.860370599471,-16.8163805913277));
#14600=CARTESIAN_POINT('Ctrl Pts',(-2.28125201765766,46.5767061101359,-20.2906318879902));
#14601=CARTESIAN_POINT('Ctrl Pts',(7.55794212237173,46.2930416208007,-18.9681671243389));
#14602=CARTESIAN_POINT('Ctrl Pts',(15.6104347657974,46.0093771314656,-13.1616176667141));
#14603=CARTESIAN_POINT('Ctrl Pts',(19.9726124124846,45.7257126421304,-4.2436548637517));
#14604=CARTESIAN_POINT('Ctrl Pts',(19.61325397029,45.4420481527953,5.67751018307102));
#14605=CARTESIAN_POINT('Ctrl Pts',(14.617311964133,45.1583836634601,14.256508833694));
#14606=CARTESIAN_POINT('Ctrl Pts',(6.1658297143793,44.874719174125,19.4652612907007));
#14607=CARTESIAN_POINT('Ctrl Pts',(-3.74325792585103,44.5910546847898,20.0724157311104));
#14608=CARTESIAN_POINT('Ctrl Pts',(-12.7674374217743,44.3073901954547,15.934440525574));
#14609=CARTESIAN_POINT('Ctrl Pts',(-18.77338798978,44.0237257061195,8.02955519111489));
#14610=CARTESIAN_POINT('Ctrl Pts',(-20.3412997537626,43.7400612167844,-1.77352121767841));
#14611=CARTESIAN_POINT('Ctrl Pts',(-17.1005175472903,43.4563967274492,-11.1573362769433));
#14612=CARTESIAN_POINT('Ctrl Pts',(-9.81716399008091,43.1727322381141,-17.9035511665657));
#14613=CARTESIAN_POINT('Ctrl Pts',(-0.213027697376223,42.8890677487789,
-20.4173571350978));
#14614=CARTESIAN_POINT('Ctrl Pts',(9.44146845513648,42.6054032594438,-18.1044891281869));
#14615=CARTESIAN_POINT('Ctrl Pts',(16.8639964943994,42.3217387701086,-11.5117103602749));
#14616=CARTESIAN_POINT('Ctrl Pts',(20.2998668843451,42.0380742807735,-2.19755720286068));
#14617=CARTESIAN_POINT('Ctrl Pts',(18.9368380559786,41.7544097914383,7.63609963421245));
#14618=CARTESIAN_POINT('Ctrl Pts',(13.0971307418911,41.4707453021032,15.6645784977378));
#14619=CARTESIAN_POINT('Ctrl Pts',(4.16125482544413,41.187080812768,19.9899427577892));
#14620=CARTESIAN_POINT('Ctrl Pts',(-5.75834392242889,40.9034163234329,19.5896740262063));
#14621=CARTESIAN_POINT('Ctrl Pts',(-14.3166671355611,40.6197518340978,14.5583960418542));
#14622=CARTESIAN_POINT('Ctrl Pts',(-19.4905227008492,40.3360873447626,6.08550556895152));
#14623=CARTESIAN_POINT('Ctrl Pts',(-20.056808438875,40.0524228554275,-3.82600162416772));
#14624=CARTESIAN_POINT('Ctrl Pts',(-15.8816541030699,39.7687583660923,-12.8330400191265));
#14625=CARTESIAN_POINT('Ctrl Pts',(-7.95206837638299,39.4850938767571,-18.8063409976389));
#14626=CARTESIAN_POINT('Ctrl Pts',(1.85739050078578,39.2014293874221,-20.3338130636791));
#14627=CARTESIAN_POINT('Ctrl Pts',(11.22776128586,38.9177648980869,-17.0543610168275));
#14628=CARTESIAN_POINT('Ctrl Pts',(17.9438833918827,38.6341004087517,-9.74324904716811));
#14629=CARTESIAN_POINT('Ctrl Pts',(20.418062017967,38.3504359194166,-0.128827873771525));
#14630=CARTESIAN_POINT('Ctrl Pts',(18.0654000330317,38.0667714300815,9.51604827748511));
#14631=CARTESIAN_POINT('Ctrl Pts',(11.4420679715514,37.7831069407463,16.911325604874));
#14632=CARTESIAN_POINT('Ctrl Pts',(2.11382501437564,37.4994424514112,20.3087566590058));
#14633=CARTESIAN_POINT('Ctrl Pts',(-7.7141272819496,37.215777962076,18.9051869420536));
#14634=CARTESIAN_POINT('Ctrl Pts',(-15.7184558418048,36.9321134727409,13.0324210900526));
#14635=CARTESIAN_POINT('Ctrl Pts',(-20.0069331376461,36.6484489834057,4.07878401019037));
#14636=CARTESIAN_POINT('Ctrl Pts',(-19.5657609629451,36.3647844940706,-5.83907971461386));
#14637=CARTESIAN_POINT('Ctrl Pts',(-14.4992324850331,36.0811200047354,-14.3765820052173));
#14638=CARTESIAN_POINT('Ctrl Pts',(-6.00507803595772,35.7974555154003,-19.515452573347));
#14639=CARTESIAN_POINT('Ctrl Pts',(3.90868046309055,35.5137910260651,-20.0408602135774));
#14640=CARTESIAN_POINT('Ctrl Pts',(12.8984239649587,35.23012653673,-15.8285972830403));
#14641=CARTESIAN_POINT('Ctrl Pts',(18.8389749994973,34.9464620473948,-7.87444694762198));
#14642=CARTESIAN_POINT('Ctrl Pts',(20.3259789448351,34.6627975580598,1.94122943178962));
#14643=CARTESIAN_POINT('Ctrl Pts',(17.0079176999362,34.3791330687245,11.2979928942992));
#14644=CARTESIAN_POINT('Ctrl Pts',(9.66916195122188,34.0954685793894,17.9839153577354));
#14645=CARTESIAN_POINT('Ctrl Pts',(0.0446387187243297,33.8118040900542,
20.4184099158022));
#14646=CARTESIAN_POINT('Ctrl Pts',(-9.59049187580613,33.5281396007191,18.026023134332));
#14647=CARTESIAN_POINT('Ctrl Pts',(-16.9583161239834,33.244475111384,11.3721923239707));
#14648=CARTESIAN_POINT('Ctrl Pts',(-20.3174026259039,32.9608106220488,2.03013391545447));
#14649=CARTESIAN_POINT('Ctrl Pts',(-18.8730118246912,32.6771461327137,-7.79217748683771));
#14650=CARTESIAN_POINT('Ctrl Pts',(-12.9678962068931,32.3934816433785,-15.7717553590965));
#14651=CARTESIAN_POINT('Ctrl Pts',(-3.9953961133503,32.1098171540434,-20.0242526358475));
#14652=CARTESIAN_POINT('Ctrl Pts',(2.6131573529861,31.9207074944866,-19.7009253634569));
#14653=CARTESIAN_POINT('Ctrl Pts',(5.68601985479465,31.8261526647082,-18.7700623278891));
#14654=CARTESIAN_POINT('Ctrl Pts',(2.35124930762562,55.6493765691575,19.4657990442313));
#14655=CARTESIAN_POINT('Ctrl Pts',(-0.835506991249996,55.5548217393791,
19.8507233170175));
#14656=CARTESIAN_POINT('Ctrl Pts',(-7.39859942014385,55.3657120798223,19.025705568943));
#14657=CARTESIAN_POINT('Ctrl Pts',(-15.4976584671414,55.0820475904872,13.2860807705753));
#14658=CARTESIAN_POINT('Ctrl Pts',(-19.931567470506,54.798383101152,4.40727512992858));
#14659=CARTESIAN_POINT('Ctrl Pts',(-19.654377781028,54.5147186118169,-5.51421105245834));
#14660=CARTESIAN_POINT('Ctrl Pts',(-14.7305154059527,54.2310541224818,-14.13173668801));
#14661=CARTESIAN_POINT('Ctrl Pts',(-6.32453584432243,53.9473896331466,-19.4087120573774));
#14662=CARTESIAN_POINT('Ctrl Pts',(3.57665991872979,53.6637251438114,-20.0973573976911));
#14663=CARTESIAN_POINT('Ctrl Pts',(12.6322848940153,53.3800606544763,-16.035027226387));
#14664=CARTESIAN_POINT('Ctrl Pts',(18.7016544212876,53.0963961651411,-8.18198288890569));
#14665=CARTESIAN_POINT('Ctrl Pts',(20.3499312714717,52.812731675806,1.60527381176133));
#14666=CARTESIAN_POINT('Ctrl Pts',(17.1874795446057,52.5290671864708,11.0130493154504));
#14667=CARTESIAN_POINT('Ctrl Pts',(9.96189564787046,52.2454026971357,17.8173309606632));
#14668=CARTESIAN_POINT('Ctrl Pts',(0.381315860574426,51.9617382078005,20.4095877950678));
#14669=CARTESIAN_POINT('Ctrl Pts',(-9.2894079426524,51.6780737184654,18.1770065224941));
#14670=CARTESIAN_POINT('Ctrl Pts',(-16.7641104433357,51.3944092291302,11.6473717442906));
#14671=CARTESIAN_POINT('Ctrl Pts',(-20.2757685978221,51.1107447397951,2.36429195032073));
#14672=CARTESIAN_POINT('Ctrl Pts',(-18.9942242871754,50.82708025046,-7.47770760310978));
#14673=CARTESIAN_POINT('Ctrl Pts',(-13.2224354029684,50.5434157611248,-15.5519731938906));
#14674=CARTESIAN_POINT('Ctrl Pts',(-4.32485580473984,50.2597512717897,-19.9497441085165));
#14675=CARTESIAN_POINT('Ctrl Pts',(5.59512197058706,49.9760867824545,-19.6313850263099));
#14676=CARTESIAN_POINT('Ctrl Pts',(14.1924099725245,49.6924222931194,-14.6721561824483));
#14677=CARTESIAN_POINT('Ctrl Pts',(19.4346047823551,49.4087578037842,-6.24442189617403));
#14678=CARTESIAN_POINT('Ctrl Pts',(20.0824487918151,49.1250933144491,3.6594970153683));
#14679=CARTESIAN_POINT('Ctrl Pts',(15.982791333736,48.8414288251139,12.6983089051138));
#14680=CARTESIAN_POINT('Ctrl Pts',(8.10479359061236,48.5577643357788,18.7352338850867));
#14681=CARTESIAN_POINT('Ctrl Pts',(-1.68918162428767,48.2740998464436,20.3431397112644));
#14682=CARTESIAN_POINT('Ctrl Pts',(-11.0838334138411,47.9904353571085,17.1419166001694));
#14683=CARTESIAN_POINT('Ctrl Pts',(-17.8582611493331,47.7067708677733,9.88833538038999));
#14684=CARTESIAN_POINT('Ctrl Pts',(-20.4109865476274,47.4231063784382,0.297146471004289));
#14685=CARTESIAN_POINT('Ctrl Pts',(-18.1385439807228,47.1394418891031,-9.3642880205726));
#14686=CARTESIAN_POINT('Ctrl Pts',(-11.5781400677432,46.8557773997679,-16.8119998942556));
#14687=CARTESIAN_POINT('Ctrl Pts',(-2.28065774744712,46.5721129104328,-20.2853461422722));
#14688=CARTESIAN_POINT('Ctrl Pts',(7.55597326499801,46.2884484210976,-18.9632258830455));
#14689=CARTESIAN_POINT('Ctrl Pts',(15.6063682197591,46.0047839317625,-13.1581890418883));
#14690=CARTESIAN_POINT('Ctrl Pts',(19.967409511406,45.7211194424273,-4.24254938410727));
#14691=CARTESIAN_POINT('Ctrl Pts',(19.6081446827251,45.4374549530922,5.67603118156409));
#14692=CARTESIAN_POINT('Ctrl Pts',(14.6135041283519,45.153790463757,14.2527949877705));
#14693=CARTESIAN_POINT('Ctrl Pts',(6.16422350476539,44.8701259744219,19.4601905554922));
#14694=CARTESIAN_POINT('Ctrl Pts',(-3.74228280049948,44.5864614850867,20.0671868310897));
#14695=CARTESIAN_POINT('Ctrl Pts',(-12.7641114816037,44.3027969957516,15.9302895754586));
#14696=CARTESIAN_POINT('Ctrl Pts',(-18.7684974887977,44.0191325064164,8.02746347769743));
#14697=CARTESIAN_POINT('Ctrl Pts',(-20.3360008089754,43.7354680170813,-1.77305921224488));
#14698=CARTESIAN_POINT('Ctrl Pts',(-17.0960628320355,43.4518035277461,-11.1544297709865));
#14699=CARTESIAN_POINT('Ctrl Pts',(-9.81460660138991,43.168139038411,-17.8988872596239));
#14700=CARTESIAN_POINT('Ctrl Pts',(-0.212972203281932,42.8844745490758,
-20.4120383772274));
#14701=CARTESIAN_POINT('Ctrl Pts',(9.43900893580097,42.6008100597407,-18.0997728765485));
#14702=CARTESIAN_POINT('Ctrl Pts',(16.8596033932998,42.3171455704055,-11.5087115392387));
#14703=CARTESIAN_POINT('Ctrl Pts',(20.2945787328941,42.0334810810704,-2.19698473529835));
#14704=CARTESIAN_POINT('Ctrl Pts',(18.9319049759631,41.7498165917352,7.6341104166678));
#14705=CARTESIAN_POINT('Ctrl Pts',(13.093718916024,41.4661521024001,15.6604978471609));
#14706=CARTESIAN_POINT('Ctrl Pts',(4.16017081115633,41.1824876130649,19.9847353421248));
#14707=CARTESIAN_POINT('Ctrl Pts',(-5.75684386358899,40.8988231237298,19.5845708812588));
#14708=CARTESIAN_POINT('Ctrl Pts',(-14.3129376182929,40.6151586343947,14.5546035537758));
#14709=CARTESIAN_POINT('Ctrl Pts',(-19.4854453849984,40.3314941450595,6.08392028392046));
#14710=CARTESIAN_POINT('Ctrl Pts',(-20.0515836045816,40.0478296557244,-3.8250049439355));
#14711=CARTESIAN_POINT('Ctrl Pts',(-15.8775169039115,39.7641651663892,-12.8296969893626));
#14712=CARTESIAN_POINT('Ctrl Pts',(-7.94999684841872,39.480500677054,-18.8014419123395));
#14713=CARTESIAN_POINT('Ctrl Pts',(1.85690664725484,39.196836187719,-20.3285160691879));
#14714=CARTESIAN_POINT('Ctrl Pts',(11.2248364340628,38.9131716983838,-17.049918325431));
#14715=CARTESIAN_POINT('Ctrl Pts',(17.9392089783248,38.6295072090486,-9.7407109134512));
#14716=CARTESIAN_POINT('Ctrl Pts',(20.4127430764725,38.3458427197135,-0.128794313881315));
#14717=CARTESIAN_POINT('Ctrl Pts',(18.0606939641738,38.0621782303784,9.51356932997351));
#14718=CARTESIAN_POINT('Ctrl Pts',(11.4390872924781,37.7785137410432,16.9069201744562));
#14719=CARTESIAN_POINT('Ctrl Pts',(2.11327435920404,37.4948492517081,20.3034661917541));
#14720=CARTESIAN_POINT('Ctrl Pts',(-7.712117738077,37.2111847623729,18.9002621072068));
#14721=CARTESIAN_POINT('Ctrl Pts',(-15.7143611560578,36.9275202730378,13.0290261211706));
#14722=CARTESIAN_POINT('Ctrl Pts',(-20.0017212960097,36.6438557837026,4.07772147968539));
#14723=CARTESIAN_POINT('Ctrl Pts',(-19.5606640472892,36.3601912943675,-5.83755862393387));
#14724=CARTESIAN_POINT('Ctrl Pts',(-14.4954554093735,36.0765268050323,-14.3728368800639));
#14725=CARTESIAN_POINT('Ctrl Pts',(-6.00351370203,35.7928623156972,-19.5103687631306));
#14726=CARTESIAN_POINT('Ctrl Pts',(3.90766224405295,35.509197826362,-20.0356395340032));
#14727=CARTESIAN_POINT('Ctrl Pts',(12.8950639041948,35.2255333370269,-15.8244739049234));
#14728=CARTESIAN_POINT('Ctrl Pts',(18.8340674097279,34.9418688476917,-7.87239564088401));
#14729=CARTESIAN_POINT('Ctrl Pts',(20.3206839976264,34.6582043583567,1.94072373947375));
#14730=CARTESIAN_POINT('Ctrl Pts',(17.0034870942015,34.3745398690214,11.2950497442436));
#14731=CARTESIAN_POINT('Ctrl Pts',(9.6666431430233,34.0908753796863,17.9792305213538));
#14732=CARTESIAN_POINT('Ctrl Pts',(0.04462703908561,33.8072108903511,20.4130908725788));
#14733=CARTESIAN_POINT('Ctrl Pts',(-9.58799343370113,33.523546401016,18.0213273453319));
#14734=CARTESIAN_POINT('Ctrl Pts',(-16.9538986553845,33.2398819116809,11.3692298036064));
#14735=CARTESIAN_POINT('Ctrl Pts',(-20.3121095021403,32.9562174223457,2.0296051496491));
#14736=CARTESIAN_POINT('Ctrl Pts',(-18.8680961779298,32.6725529330106,-7.79014778567214));
#14737=CARTESIAN_POINT('Ctrl Pts',(-12.9645164222377,32.3888884436754,-15.7676464364197));
#14738=CARTESIAN_POINT('Ctrl Pts',(-3.99435877261951,32.1052239543403,-20.0190370340698));
#14739=CARTESIAN_POINT('Ctrl Pts',(2.61248231763726,31.9161142947835,-19.6957920450345));
#14740=CARTESIAN_POINT('Ctrl Pts',(5.684538784512,31.8215594650051,-18.7651731818384));
#14741=CARTESIAN_POINT('Ctrl Pts',(2.32499489361428,55.4525251533119,19.2484409165708));
#14742=CARTESIAN_POINT('Ctrl Pts',(-0.825927285719014,55.3579703235335,
19.6290368312674));
#14743=CARTESIAN_POINT('Ctrl Pts',(-7.31612921601654,55.1688606639768,18.813246372444));
#14744=CARTESIAN_POINT('Ctrl Pts',(-15.3245207063658,54.8851961746416,13.1377086815575));
#14745=CARTESIAN_POINT('Ctrl Pts',(-19.7090215990246,54.6015316853065,4.35805929734841));
#14746=CARTESIAN_POINT('Ctrl Pts',(-19.4348742990482,54.3178671959714,-5.45263306650719));
#14747=CARTESIAN_POINT('Ctrl Pts',(-14.5660246419556,54.0342027066362,-13.9739234002933));
#14748=CARTESIAN_POINT('Ctrl Pts',(-6.25390357157437,53.750538217301,-19.1919698858997));
#14749=CARTESIAN_POINT('Ctrl Pts',(3.53671614488966,53.4668737279659,-19.8729246705337));
#14750=CARTESIAN_POINT('Ctrl Pts',(12.491217870594,53.1832092386308,-15.8559597752955));
#14751=CARTESIAN_POINT('Ctrl Pts',(18.492807411069,52.8995447492956,-8.0906124455394));
#14752=CARTESIAN_POINT('Ctrl Pts',(20.1226783565312,52.6158802599605,1.58734727266439));
#14753=CARTESIAN_POINT('Ctrl Pts',(16.9955421586899,52.3322157706253,10.8900636139818));
#14754=CARTESIAN_POINT('Ctrl Pts',(9.85064853032163,52.0485512812902,17.6183599930405));
#14755=CARTESIAN_POINT('Ctrl Pts',(0.37705756702019,51.764886791955,20.1816683969376));
#14756=CARTESIAN_POINT('Ctrl Pts',(-9.18567058791066,51.4812223026199,17.9740189624988));
#14757=CARTESIAN_POINT('Ctrl Pts',(-16.5769010866546,51.1975578132847,11.5173023870012));
#14758=CARTESIAN_POINT('Ctrl Pts',(-20.0493435889592,50.9138933239496,2.33788926101594));
#14759=CARTESIAN_POINT('Ctrl Pts',(-18.782110637875,50.6302288346144,-7.39420201515054));
#14760=CARTESIAN_POINT('Ctrl Pts',(-13.0747768813237,50.3465643452793,-15.3783000934356));
#14761=CARTESIAN_POINT('Ctrl Pts',(-4.27655896815896,50.0628998559441,-19.7269599080372));
#14762=CARTESIAN_POINT('Ctrl Pts',(5.53263972709995,49.779235366609,-19.4121560280371));
#14763=CARTESIAN_POINT('Ctrl Pts',(14.0339194829231,49.4955708772738,-14.5083082370103));
#14764=CARTESIAN_POINT('Ctrl Pts',(19.2175732824715,49.2119063879387,-6.17468874411822));
#14765=CARTESIAN_POINT('Ctrl Pts',(19.8581826421499,48.9282418986035,3.61863042017902));
#14766=CARTESIAN_POINT('Ctrl Pts',(15.8043071702995,48.6445774092684,12.5565034472994));
#14767=CARTESIAN_POINT('Ctrl Pts',(8.01428516352118,48.3609129199332,18.5260124495264));
#14768=CARTESIAN_POINT('Ctrl Pts',(-1.67031807517956,48.0772484305981,20.1159623554698));
#14769=CARTESIAN_POINT('Ctrl Pts',(-10.9600572414944,47.7935839412629,16.9504881706475));
#14770=CARTESIAN_POINT('Ctrl Pts',(-17.6588331060421,47.5099194519278,9.77790965865729));
#14771=CARTESIAN_POINT('Ctrl Pts',(-20.18305152782,47.2262549625926,0.293828155811846));
#14772=CARTESIAN_POINT('Ctrl Pts',(-17.9359859430751,46.9425904732575,-9.25971447776634));
#14773=CARTESIAN_POINT('Ctrl Pts',(-11.4488438389931,46.6589259839223,-16.6242557340227));
#14774=CARTESIAN_POINT('Ctrl Pts',(-2.2551890241383,46.3752614945872,-20.0588141829296));
#14775=CARTESIAN_POINT('Ctrl Pts',(7.47159366326693,46.0915970052521,-18.7514583990392));
#14776=CARTESIAN_POINT('Ctrl Pts',(15.4320876752591,45.8079325159169,-13.0112479779224));
#14777=CARTESIAN_POINT('Ctrl Pts',(19.7444280366068,45.5242680265818,-4.19517168506042));
#14778=CARTESIAN_POINT('Ctrl Pts',(19.3891752156577,45.2406035372466,5.61264540269537));
#14779=CARTESIAN_POINT('Ctrl Pts',(14.4503111663073,44.9569390479115,14.0936301624802));
#14780=CARTESIAN_POINT('Ctrl Pts',(6.09538594988381,44.6732745585763,19.2428733322712));
#14781=CARTESIAN_POINT('Ctrl Pts',(-3.70049171400454,44.3896100692412,19.8430911159138));
#14782=CARTESIAN_POINT('Ctrl Pts',(-12.6215711885806,44.105945579906,15.7523917133707));
#14783=CARTESIAN_POINT('Ctrl Pts',(-18.5589045895573,43.8222810905709,7.93781861694916));
#14784=CARTESIAN_POINT('Ctrl Pts',(-20.1089031752381,43.5386166012357,-1.75325897937906));
#14785=CARTESIAN_POINT('Ctrl Pts',(-16.9051464639723,43.2549521119006,-11.02986522998));
#14786=CARTESIAN_POINT('Ctrl Pts',(-9.70500422891889,42.9712876225654,-17.6990055335474));
#14787=CARTESIAN_POINT('Ctrl Pts',(-0.210593884955166,42.6876231332303,
-20.1840916113531));
#14788=CARTESIAN_POINT('Ctrl Pts',(9.33360096427893,42.4039586438951,-17.8976478063316));
#14789=CARTESIAN_POINT('Ctrl Pts',(16.6713276318887,42.12029415456,-11.3801906376871));
#14790=CARTESIAN_POINT('Ctrl Pts',(20.0679436707092,41.8366296652248,-2.17245041119846));
#14791=CARTESIAN_POINT('Ctrl Pts',(18.7204872610169,41.5529651758897,7.54885823618261));
#14792=CARTESIAN_POINT('Ctrl Pts',(12.9474978074302,41.2693006865546,15.4856128224382));
#14793=CARTESIAN_POINT('Ctrl Pts',(4.11371305596487,40.9856361972194,19.7615603850772));
#14794=CARTESIAN_POINT('Ctrl Pts',(-5.69255562759324,40.7019717078843,19.3658646692227));
#14795=CARTESIAN_POINT('Ctrl Pts',(-14.1531011639442,40.4183072185491,14.3920683504143));
#14796=CARTESIAN_POINT('Ctrl Pts',(-19.2678461342498,40.134642729214,6.01597949687477));
#14797=CARTESIAN_POINT('Ctrl Pts',(-19.8276621348665,39.8509782398788,-3.78229007684054));
#14798=CARTESIAN_POINT('Ctrl Pts',(-15.7002083685513,39.5673137505437,-12.686424285195));
#14799=CARTESIAN_POINT('Ctrl Pts',(-7.8612170785216,39.2836492612085,-18.5914811137912));
#14800=CARTESIAN_POINT('Ctrl Pts',(1.83617006735736,38.9999847718734,-20.1015020195678));
#14801=CARTESIAN_POINT('Ctrl Pts',(11.0994856427547,38.7163202825382,-16.859517265584));
#14802=CARTESIAN_POINT('Ctrl Pts',(17.7388769687032,38.4326557932031,-9.63193375415516));
#14803=CARTESIAN_POINT('Ctrl Pts',(20.1847884409948,38.148991303868,-0.12735603287229));
#14804=CARTESIAN_POINT('Ctrl Pts',(17.8590052988363,37.8653268145328,9.4073287223333));
#14805=CARTESIAN_POINT('Ctrl Pts',(11.3113439036215,37.5816623251977,16.7181160136924));
#14806=CARTESIAN_POINT('Ctrl Pts',(2.08967485184964,37.2979978358625,20.0767318809684));
#14807=CARTESIAN_POINT('Ctrl Pts',(-7.62599442925154,37.0143333465273,18.6891977566313));
#14808=CARTESIAN_POINT('Ctrl Pts',(-15.5388746240397,36.7306688571922,12.8835274547979));
#14809=CARTESIAN_POINT('Ctrl Pts',(-19.7783566544479,36.447004367857,4.03218445804355));
#14810=CARTESIAN_POINT('Ctrl Pts',(-19.3422248048934,36.163339878522,-5.77236902336261));
#14811=CARTESIAN_POINT('Ctrl Pts',(-14.3335807382467,35.8796753891867,-14.2123315163459));
#14812=CARTESIAN_POINT('Ctrl Pts',(-5.93647081941352,35.5960108998517,-19.2924911824296));
#14813=CARTESIAN_POINT('Ctrl Pts',(3.86402428529894,35.3123464105164,-19.8118961236782));
#14814=CARTESIAN_POINT('Ctrl Pts',(12.7510613000282,35.0286819211814,-15.6477576999141));
#14815=CARTESIAN_POINT('Ctrl Pts',(18.6237421338962,34.7450174318461,-7.78448249497116));
#14816=CARTESIAN_POINT('Ctrl Pts',(20.093757688683,34.4613529425111,1.91905121165081));
#14817=CARTESIAN_POINT('Ctrl Pts',(16.813603991288,34.1776884531758,11.1689147418606));
#14818=CARTESIAN_POINT('Ctrl Pts',(9.55869422022682,33.8940239638408,17.778451819285));
#14819=CARTESIAN_POINT('Ctrl Pts',(0.0441264831404723,33.6103594745056,
20.1851318772931));
#14820=CARTESIAN_POINT('Ctrl Pts',(-9.48091734348675,33.3266949851705,17.8200792453289));
#14821=CARTESIAN_POINT('Ctrl Pts',(-16.7645785725748,33.0430304958353,11.2422646451366));
#14822=CARTESIAN_POINT('Ctrl Pts',(-20.0852613408449,32.7593660065002,2.0069437579902));
#14823=CARTESIAN_POINT('Ctrl Pts',(-18.6574256024406,32.475701517165,-7.70316059286179));
#14824=CARTESIAN_POINT('Ctrl Pts',(-12.8196685084334,32.1920370278299,-15.5915497502714));
#14825=CARTESIAN_POINT('Ctrl Pts',(-3.94990131272888,31.9083725384947,-19.7955112435984));
#14826=CARTESIAN_POINT('Ctrl Pts',(2.58355223125832,31.7192628789379,-19.4757926840709));
#14827=CARTESIAN_POINT('Ctrl Pts',(5.62106434382722,31.6247080491596,-18.5556383510944));
#14828=CARTESIAN_POINT('Ctrl Pts',(2.29623240287978,54.9887272875339,19.0103186286308));
#14829=CARTESIAN_POINT('Ctrl Pts',(-0.815983788566323,54.8941724577555,
19.3862392958837));
#14830=CARTESIAN_POINT('Ctrl Pts',(-7.22546411714879,54.7050627981988,18.5805245364269));
#14831=CARTESIAN_POINT('Ctrl Pts',(-15.1350380983662,54.4213983088636,12.9752015336346));
#14832=CARTESIAN_POINT('Ctrl Pts',(-19.4651871309031,54.1377338195285,4.30414963445148));
#14833=CARTESIAN_POINT('Ctrl Pts',(-19.1944890608874,53.8540693301933,-5.38518456035737));
#14834=CARTESIAN_POINT('Ctrl Pts',(-14.3858367459639,53.5704048408582,-13.8010697766533));
#14835=CARTESIAN_POINT('Ctrl Pts',(-6.17654920598262,53.286740351523,-18.9545697240664));
#14836=CARTESIAN_POINT('Ctrl Pts',(3.4929702879451,53.0030758621879,-19.6271015565293));
#14837=CARTESIAN_POINT('Ctrl Pts',(12.3367033313028,52.7194113728527,-15.6598253868265));
#14838=CARTESIAN_POINT('Ctrl Pts',(18.26405653133,52.4357468835176,-7.99053357547642));
#14839=CARTESIAN_POINT('Ctrl Pts',(19.8737654420741,52.1520823941824,1.56771218797512));
#14840=CARTESIAN_POINT('Ctrl Pts',(16.7853116203566,51.8684179048472,10.7553561877176));
#14841=CARTESIAN_POINT('Ctrl Pts',(9.7287983418804,51.5847534155121,17.4004251975624));
#14842=CARTESIAN_POINT('Ctrl Pts',(0.372393496635935,51.301088926177,19.9320260995471));
#14843=CARTESIAN_POINT('Ctrl Pts',(-9.07204611197383,51.0174244368418,17.7516847503357));
#14844=CARTESIAN_POINT('Ctrl Pts',(-16.3718488697615,50.7337599475067,11.3748361765261));
#14845=CARTESIAN_POINT('Ctrl Pts',(-19.8013381235903,50.4500954581715,2.30897014357578));
#14846=CARTESIAN_POINT('Ctrl Pts',(-18.5497805262892,50.1664309688364,-7.30273754707229));
#14847=CARTESIAN_POINT('Ctrl Pts',(-12.9130450944124,49.8827664795012,-15.1880742871875));
#14848=CARTESIAN_POINT('Ctrl Pts',(-4.22365898036825,49.5991019901661,-19.4829422448911));
#14849=CARTESIAN_POINT('Ctrl Pts',(5.46420232823439,49.3154375008309,-19.1720324117574));
#14850=CARTESIAN_POINT('Ctrl Pts',(13.8603233358139,49.0317730114958,-14.3288440170322));
#14851=CARTESIAN_POINT('Ctrl Pts',(18.979856607036,48.7481085221606,-6.0983093564561));
#14852=CARTESIAN_POINT('Ctrl Pts',(19.6125417859329,48.4644440328255,3.57386884803818));
#14853=CARTESIAN_POINT('Ctrl Pts',(15.6088117608643,48.1807795434903,12.4011825745913));
#14854=CARTESIAN_POINT('Ctrl Pts',(7.91515041865896,47.8971150541552,18.2968502123193));
#14855=CARTESIAN_POINT('Ctrl Pts',(-1.64965664963515,47.6134505648201,19.8671328272861));
#14856=CARTESIAN_POINT('Ctrl Pts',(-10.8244840173986,47.3297860754849,16.7408147829438));
#14857=CARTESIAN_POINT('Ctrl Pts',(-17.440397664954,47.0461215861498,9.65695931067027));
#14858=CARTESIAN_POINT('Ctrl Pts',(-19.9333921230027,46.7624570968146,0.290193573479362));
#14859=CARTESIAN_POINT('Ctrl Pts',(-17.7141221892633,46.4787926074795,-9.14517407726722));
#14860=CARTESIAN_POINT('Ctrl Pts',(-11.3072244443864,46.1951281181443,-16.4186177616698));
#14861=CARTESIAN_POINT('Ctrl Pts',(-2.22729288817802,45.9114636288091,-19.8106915636451));
#14862=CARTESIAN_POINT('Ctrl Pts',(7.3791718793543,45.6277991394741,-18.519507450646));
#14863=CARTESIAN_POINT('Ctrl Pts',(15.2411965298458,45.3441346501388,-12.8503020267311));
#14864=CARTESIAN_POINT('Ctrl Pts',(19.5001942969629,45.0604701608038,-4.14327843866249));
#14865=CARTESIAN_POINT('Ctrl Pts',(19.149335866412,44.7768056714686,5.54321835353227));
#14866=CARTESIAN_POINT('Ctrl Pts',(14.2715643558846,44.4931411821334,13.919295408728));
#14867=CARTESIAN_POINT('Ctrl Pts',(6.01998751836924,44.2094766927983,19.0048437014954));
#14868=CARTESIAN_POINT('Ctrl Pts',(-3.65471753770749,43.9258122034632,19.5976369381404));
#14869=CARTESIAN_POINT('Ctrl Pts',(-12.4654454438462,43.642147714128,15.5575384854444));
#14870=CARTESIAN_POINT('Ctrl Pts',(-18.3293354846332,43.3584832247928,7.8396297445323));
#14871=CARTESIAN_POINT('Ctrl Pts',(-19.860160967385,43.0748187354577,-1.73157159515585));
#14872=CARTESIAN_POINT('Ctrl Pts',(-16.6960339420766,42.7911542461225,-10.8934284981642));
#14873=CARTESIAN_POINT('Ctrl Pts',(-9.58495570324397,42.5074897567875,-17.4800731693675));
#14874=CARTESIAN_POINT('Ctrl Pts',(-0.207988890170126,42.2238252674523,
-19.9344193409579));
#14875=CARTESIAN_POINT('Ctrl Pts',(9.21814660603553,41.9401607781171,-17.6762582858823));
#14876=CARTESIAN_POINT('Ctrl Pts',(16.4651073916866,41.656496288782,-11.2394204663684));
#14877=CARTESIAN_POINT('Ctrl Pts',(19.8197081218965,41.3728317994468,-2.14557773161848));
#14878=CARTESIAN_POINT('Ctrl Pts',(18.4889194180165,41.0891673101117,7.4554807084241));
#14879=CARTESIAN_POINT('Ctrl Pts',(12.7873404302362,40.8055028207765,15.2940595840619));
#14880=CARTESIAN_POINT('Ctrl Pts',(4.06282743286065,40.5218383314414,19.5171147224783));
#14881=CARTESIAN_POINT('Ctrl Pts',(-5.62214010851725,40.2381738421062,19.1263136657279));
#14882=CARTESIAN_POINT('Ctrl Pts',(-13.9780307684675,39.9545093527711,14.2140419893612));
#14883=CARTESIAN_POINT('Ctrl Pts',(-19.0295075960294,39.670844863436,5.9415633037382));
#14884=CARTESIAN_POINT('Ctrl Pts',(-19.5823988098096,39.3871803741007,-3.73550407482647));
#14885=CARTESIAN_POINT('Ctrl Pts',(-15.5060006358226,39.1035158847657,-12.5294963235376));
#14886=CARTESIAN_POINT('Ctrl Pts',(-7.7639757483737,38.8198513954304,-18.3615090452395));
#14887=CARTESIAN_POINT('Ctrl Pts',(1.81345709327477,38.5361869060954,-19.852851362199));
#14888=CARTESIAN_POINT('Ctrl Pts',(10.962187723492,38.2525224167602,-16.6509691656962));
#14889=CARTESIAN_POINT('Ctrl Pts',(17.5194514046147,37.9688579274251,-9.51278909236338));
#14890=CARTESIAN_POINT('Ctrl Pts',(19.935107551027,37.6851934380899,-0.125780669925069));
#14891=CARTESIAN_POINT('Ctrl Pts',(17.6380937766636,37.4015289487548,9.29096236976086));
#14892=CARTESIAN_POINT('Ctrl Pts',(11.1714253496994,37.1178644594196,16.5113170126989));
#14893=CARTESIAN_POINT('Ctrl Pts',(2.06382608535784,36.8341999700845,19.8283876240797));
#14894=CARTESIAN_POINT('Ctrl Pts',(-7.53166274505675,36.5505354807493,18.4580169572718));
#14895=CARTESIAN_POINT('Ctrl Pts',(-15.3466625514509,36.2668709914142,12.7241613749335));
#14896=CARTESIAN_POINT('Ctrl Pts',(-19.5337032236605,35.983206502079,3.98230732426164));
#14897=CARTESIAN_POINT('Ctrl Pts',(-19.1029662256092,35.6995420127439,-5.70096623318445));
#14898=CARTESIAN_POINT('Ctrl Pts',(-14.1562778449197,35.4158775234087,-14.0365284538077));
#14899=CARTESIAN_POINT('Ctrl Pts',(-5.86303814848935,35.1322130340736,-19.0538477951946));
#14900=CARTESIAN_POINT('Ctrl Pts',(3.81622728966013,34.8485485447384,-19.5668278119631));
#14901=CARTESIAN_POINT('Ctrl Pts',(12.5933337176237,34.5648840554033,-15.4541987857508));
#14902=CARTESIAN_POINT('Ctrl Pts',(18.3933711571661,34.2812195660681,-7.68819031969704));
#14903=CARTESIAN_POINT('Ctrl Pts',(19.8452025226348,33.9975550767331,1.89531295213031));
#14904=CARTESIAN_POINT('Ctrl Pts',(16.6056244330345,33.7138905873978,11.0307581330315));
#14905=CARTESIAN_POINT('Ctrl Pts',(9.44045430743507,33.4302260980627,17.5585364623509));
#14906=CARTESIAN_POINT('Ctrl Pts',(0.0435830510866937,33.1465616087275,
19.9354472601053));
#14907=CARTESIAN_POINT('Ctrl Pts',(-9.36364550039437,32.8628971193925,17.5996481914089));
#14908=CARTESIAN_POINT('Ctrl Pts',(-16.5571953167351,32.5792326300572,11.1032026508149));
#14909=CARTESIAN_POINT('Ctrl Pts',(-19.8368305482356,32.2955681407222,1.98211423944718));
#14910=CARTESIAN_POINT('Ctrl Pts',(-18.4265999691035,32.0119036513869,-7.60786617228895));
#14911=CARTESIAN_POINT('Ctrl Pts',(-12.6611685974154,31.7282391620518,-15.3987026344836));
#14912=CARTESIAN_POINT('Ctrl Pts',(-3.90087927873828,31.4445746727167,-19.5506103385464));
#14913=CARTESIAN_POINT('Ctrl Pts',(2.55132695173345,31.2554650131599,-19.2349378570825));
#14914=CARTESIAN_POINT('Ctrl Pts',(5.55152620782898,31.1609101833815,-18.3260867174061));
#14915=CARTESIAN_POINT('Ctrl Pts',(2.30651117940881,54.2861781151759,19.095415771535));
#14916=CARTESIAN_POINT('Ctrl Pts',(-0.819544023557087,54.1916232853975,
19.4730080355294));
#14917=CARTESIAN_POINT('Ctrl Pts',(-7.25786099066229,54.0025136258408,18.6636921445274));
#14918=CARTESIAN_POINT('Ctrl Pts',(-15.2027553932093,53.7188491365056,13.0332767668349));
#14919=CARTESIAN_POINT('Ctrl Pts',(-19.5523252673849,53.4351846471705,4.32341528536645));
#14920=CARTESIAN_POINT('Ctrl Pts',(-19.2803959783241,53.1515201578353,-5.40928860470038));
#14921=CARTESIAN_POINT('Ctrl Pts',(-14.4502302294709,52.8678556685001,-13.8628424617997));
#14922=CARTESIAN_POINT('Ctrl Pts',(-6.20419344545305,52.584191179165,-19.0394093823357));
#14923=CARTESIAN_POINT('Ctrl Pts',(3.50860379932289,52.3005266898299,-19.7149513312436));
#14924=CARTESIAN_POINT('Ctrl Pts',(12.3919221404827,52.0168622004947,-15.7299179049459));
#14925=CARTESIAN_POINT('Ctrl Pts',(18.3458052169007,51.7331977111596,-8.02629874805898));
#14926=CARTESIAN_POINT('Ctrl Pts',(19.9627194082814,51.4495332218244,1.57472917578388));
#14927=CARTESIAN_POINT('Ctrl Pts',(16.8604416826627,51.1658687324893,10.8034965618895));
#14928=CARTESIAN_POINT('Ctrl Pts',(9.77234392496671,50.8822042431541,17.4783085254085));
#14929=CARTESIAN_POINT('Ctrl Pts',(0.374060295795806,50.598539753819,20.0212407328584));
#14930=CARTESIAN_POINT('Ctrl Pts',(-9.11265207573848,50.3148752644838,17.8311402970578));
#14931=CARTESIAN_POINT('Ctrl Pts',(-16.4451283519559,50.0312107751487,11.4257493064833));
#14932=CARTESIAN_POINT('Ctrl Pts',(-19.8899678026295,49.7475462858135,2.31930496458734));
#14933=CARTESIAN_POINT('Ctrl Pts',(-18.6328083061265,49.4638817964784,-7.33542419140319));
#14934=CARTESIAN_POINT('Ctrl Pts',(-12.9708431608012,49.1802173071432,-15.2560552573004));
#14935=CARTESIAN_POINT('Ctrl Pts',(-4.24256384168543,48.8965528178081,-19.5701468034783));
#14936=CARTESIAN_POINT('Ctrl Pts',(5.48865979200988,48.612888328473,-19.2578453553527));
#14937=CARTESIAN_POINT('Ctrl Pts',(13.9223613669416,48.3292238391378,-14.392979120547));
#14938=CARTESIAN_POINT('Ctrl Pts',(19.0648093825124,48.0455593498027,-6.125605047679));
#14939=CARTESIAN_POINT('Ctrl Pts',(19.700326424804,47.7618948604675,3.58986528489379));
#14940=CARTESIAN_POINT('Ctrl Pts',(15.6786759283413,47.4782303711324,12.4566895734256));
#14941=CARTESIAN_POINT('Ctrl Pts',(7.95057818874294,47.1945658817972,18.3787458893891));
#14942=CARTESIAN_POINT('Ctrl Pts',(-1.65704042042933,46.9109013924621,19.9560570014168));
#14943=CARTESIAN_POINT('Ctrl Pts',(-10.8729338017748,46.6272369031269,16.8157457325575));
#14944=CARTESIAN_POINT('Ctrl Pts',(-17.518459908376,46.3435724137918,9.70018331983056));
#14945=CARTESIAN_POINT('Ctrl Pts',(-20.0226128700314,46.0599079244566,0.291492463665673));
#14946=CARTESIAN_POINT('Ctrl Pts',(-17.7934096083299,45.7762434351215,-9.18610736437879));
#14947=CARTESIAN_POINT('Ctrl Pts',(-11.3578349478834,45.4925789457863,-16.4921065754567));
#14948=CARTESIAN_POINT('Ctrl Pts',(-2.23726212643448,45.2089144564512,-19.89936310984));
#14949=CARTESIAN_POINT('Ctrl Pts',(7.41220063951033,44.9252499671161,-18.6023997290475));
#14950=CARTESIAN_POINT('Ctrl Pts',(15.3094152721255,44.6415854777809,-12.9078192590863));
#14951=CARTESIAN_POINT('Ctrl Pts',(19.5874760747776,44.3579209884458,-4.16182352096272));
#14952=CARTESIAN_POINT('Ctrl Pts',(19.2350472215369,44.0742564991106,5.56802948850576));
#14953=CARTESIAN_POINT('Ctrl Pts',(14.3354430788454,43.7905920097754,13.9815973956057));
#14954=CARTESIAN_POINT('Ctrl Pts',(6.04693264542922,43.5069275204403,19.0899083177805));
#14955=CARTESIAN_POINT('Ctrl Pts',(-3.67107584877064,43.2232630311051,19.685354863761));
#14956=CARTESIAN_POINT('Ctrl Pts',(-12.5212400796854,42.93959854177,15.6271731566047));
#14957=CARTESIAN_POINT('Ctrl Pts',(-18.411376563963,42.6559340524348,7.87471948831073));
#14958=CARTESIAN_POINT('Ctrl Pts',(-19.9490539358611,42.3722695630997,-1.73932201266128));
#14959=CARTESIAN_POINT('Ctrl Pts',(-16.770764455154,42.0886050737645,-10.9421868741751));
#14960=CARTESIAN_POINT('Ctrl Pts',(-9.62785742828906,41.8049405844294,-17.5583129981261));
#14961=CARTESIAN_POINT('Ctrl Pts',(-0.208919836796794,41.5212760950943,
-20.0236446857564));
#14962=CARTESIAN_POINT('Ctrl Pts',(9.25940651410001,41.2376116057591,-17.7553762282377));
#14963=CARTESIAN_POINT('Ctrl Pts',(16.5388042904544,40.953947116424,-11.2897274830562));
#14964=CARTESIAN_POINT('Ctrl Pts',(19.9084200257014,40.6702826270888,-2.15518121740963));
#14965=CARTESIAN_POINT('Ctrl Pts',(18.5716747860965,40.3866181377537,7.48885102262636));
#14966=CARTESIAN_POINT('Ctrl Pts',(12.8445758500108,40.1029536484185,15.3625149384123));
#14967=CARTESIAN_POINT('Ctrl Pts',(4.08101242096352,39.8192891590834,19.6044722351703));
#14968=CARTESIAN_POINT('Ctrl Pts',(-5.64730449284705,39.5356246697482,19.2119219747716));
#14969=CARTESIAN_POINT('Ctrl Pts',(-14.0405956515267,39.2519601804131,14.2776632454304));
#14970=CARTESIAN_POINT('Ctrl Pts',(-19.1146826065254,38.968295691078,5.96815740840464));
#14971=CARTESIAN_POINT('Ctrl Pts',(-19.6700485304213,38.6846312017428,-3.75222398190641));
#14972=CARTESIAN_POINT('Ctrl Pts',(-15.5754046264532,38.4009667124077,-12.5855776475278));
#14973=CARTESIAN_POINT('Ctrl Pts',(-7.79872686910231,38.1173022230725,-18.4436941316252));
#14974=CARTESIAN_POINT('Ctrl Pts',(1.82157402568654,37.8336377337374,-19.9417116132913));
#14975=CARTESIAN_POINT('Ctrl Pts',(11.0112538619422,37.5499732444022,-16.7254979713585));
#14976=CARTESIAN_POINT('Ctrl Pts',(17.5978674881561,37.2663087550671,-9.55536780369744));
#14977=CARTESIAN_POINT('Ctrl Pts',(20.0243359762019,36.9826442657319,-0.126343657163793));
#14978=CARTESIAN_POINT('Ctrl Pts',(17.7170408968388,36.6989797763968,9.33254819711234));
#14979=CARTESIAN_POINT('Ctrl Pts',(11.2214280239995,36.4153152870616,16.5852207431317));
#14980=CARTESIAN_POINT('Ctrl Pts',(2.0730636554624,36.1316507977265,19.917138376873));
#14981=CARTESIAN_POINT('Ctrl Pts',(-7.56537404599768,35.8479863083913,18.5406340076227));
#14982=CARTESIAN_POINT('Ctrl Pts',(-15.4153533533233,35.5643218190562,12.7811140088841));
#14983=CARTESIAN_POINT('Ctrl Pts',(-19.6211349863809,35.280657329721,4.00013190868774));
#14984=CARTESIAN_POINT('Ctrl Pts',(-19.1884700311734,34.9969928403859,-5.72648343847778));
#14985=CARTESIAN_POINT('Ctrl Pts',(-14.219640555188,34.7133283510507,-14.0993551699416));
#14986=CARTESIAN_POINT('Ctrl Pts',(-5.88928077243528,34.4296638617156,-19.1391317496443));
#14987=CARTESIAN_POINT('Ctrl Pts',(3.83330849634148,34.1459993723804,-19.6544078404778));
#14988=CARTESIAN_POINT('Ctrl Pts',(12.6497008000794,33.8623348830454,-15.5233709085905));
#14989=CARTESIAN_POINT('Ctrl Pts',(18.4756988050768,33.5786703937101,-7.72260224026285));
#14990=CARTESIAN_POINT('Ctrl Pts',(19.9340286405109,33.2950059043751,1.90379628903132));
#14991=CARTESIAN_POINT('Ctrl Pts',(16.6799500739787,33.0113414150398,11.0801311444916));
#14992=CARTESIAN_POINT('Ctrl Pts',(9.48270965901884,32.7276769257048,17.6371275766456));
#14993=CARTESIAN_POINT('Ctrl Pts',(0.0437773165171389,32.4440124363696,
20.0246770301167));
#14994=CARTESIAN_POINT('Ctrl Pts',(-9.40555504064084,32.1603479470344,17.6784235811412));
#14995=CARTESIAN_POINT('Ctrl Pts',(-16.6313076075072,31.8766834576993,11.1528992674491));
#14996=CARTESIAN_POINT('Ctrl Pts',(-19.9256126938554,31.5930189683641,1.99098745962569));
#14997=CARTESIAN_POINT('Ctrl Pts',(-18.5090891610392,31.309354479029,-7.64192132385965));
#14998=CARTESIAN_POINT('Ctrl Pts',(-12.71781356794,31.0256899896938,-15.4676207891775));
#14999=CARTESIAN_POINT('Ctrl Pts',(-3.91839426586458,30.7420255003587,-19.6381296717053));
#15000=CARTESIAN_POINT('Ctrl Pts',(2.56283670588982,30.5529158408019,-19.3210134924979));
#15001=CARTESIAN_POINT('Ctrl Pts',(5.57637687068598,30.4583610110235,-18.4081209878848));
#15002=CARTESIAN_POINT('Ctrl Pts',(2.33374636495171,53.9527937446315,19.3208936257936));
#15003=CARTESIAN_POINT('Ctrl Pts',(-0.829248422667396,53.8582389148531,
19.7029477756138));
#15004=CARTESIAN_POINT('Ctrl Pts',(-7.34354585410623,53.6691292552963,18.8840738821721));
#15005=CARTESIAN_POINT('Ctrl Pts',(-15.3822785181642,53.3854647659611,13.1871750649224));
#15006=CARTESIAN_POINT('Ctrl Pts',(-19.7831968630274,53.101800276626,4.37446637135565));
#15007=CARTESIAN_POINT('Ctrl Pts',(-19.5080623893974,52.8181357872909,-5.47316184725222));
#15008=CARTESIAN_POINT('Ctrl Pts',(-14.6208587530193,52.5344712979557,-14.0265360699875));
#15009=CARTESIAN_POINT('Ctrl Pts',(-6.27745355195996,52.2508068086206,-19.2642282553663));
#15010=CARTESIAN_POINT('Ctrl Pts',(3.55003392220998,51.9671423192855,-19.9477470874941));
#15011=CARTESIAN_POINT('Ctrl Pts',(12.5382468409166,51.6834778299502,-15.9156580482648));
#15012=CARTESIAN_POINT('Ctrl Pts',(18.5624340365284,51.3998133406152,-8.12107393801096));
#15013=CARTESIAN_POINT('Ctrl Pts',(20.1984407894748,51.11614885128,1.59332370701814));
#15014=CARTESIAN_POINT('Ctrl Pts',(17.0595311629746,50.8324843619448,10.9310651261251));
#15015=CARTESIAN_POINT('Ctrl Pts',(9.88773654793256,50.5488198726097,17.6846938123581));
#15016=CARTESIAN_POINT('Ctrl Pts',(0.378477234066722,50.2651553832745,20.2576531693827));
#15017=CARTESIAN_POINT('Ctrl Pts',(-9.220255013537,49.9814908939394,18.0416918499919));
#15018=CARTESIAN_POINT('Ctrl Pts',(-16.6393137622057,49.6978264046042,11.5606654822436));
#15019=CARTESIAN_POINT('Ctrl Pts',(-20.1248301583836,49.4141619152691,2.34669150600064));
#15020=CARTESIAN_POINT('Ctrl Pts',(-18.8528260196953,49.1304974259339,-7.42204147604143));
#15021=CARTESIAN_POINT('Ctrl Pts',(-13.1240039304488,48.8468329365988,-15.4361999968561));
#15022=CARTESIAN_POINT('Ctrl Pts',(-4.29266038004229,48.5631684472636,-19.8012326864051));
#15023=CARTESIAN_POINT('Ctrl Pts',(5.55347033258617,48.2795039579286,-19.4852435574115));
#15024=CARTESIAN_POINT('Ctrl Pts',(14.0867577407393,47.9958394685933,-14.5629325869872));
#15025=CARTESIAN_POINT('Ctrl Pts',(19.2899282001191,47.7121749792582,-6.19793668959756));
#15026=CARTESIAN_POINT('Ctrl Pts',(19.9329494792741,47.4285104899231,3.63225470574316));
#15027=CARTESIAN_POINT('Ctrl Pts',(15.8638110071084,47.1448460005879,12.6037791756293));
#15028=CARTESIAN_POINT('Ctrl Pts',(8.04445926173514,46.8611815112528,18.5957636135555));
#15029=CARTESIAN_POINT('Ctrl Pts',(-1.67660688829753,46.5775170219176,20.1916997433017));
#15030=CARTESIAN_POINT('Ctrl Pts',(-11.0013222871953,46.2938525325825,17.0143074239265));
#15031=CARTESIAN_POINT('Ctrl Pts',(-17.7253193058069,46.0101880432473,9.81472387231086));
#15032=CARTESIAN_POINT('Ctrl Pts',(-20.2590415090184,45.7265235539122,0.29493443035139));
#15033=CARTESIAN_POINT('Ctrl Pts',(-18.003515634149,45.442859064577,-9.29457766622435));
#15034=CARTESIAN_POINT('Ctrl Pts',(-11.4919491854206,45.1591945752419,-16.686846709373));
#15035=CARTESIAN_POINT('Ctrl Pts',(-2.26367989933175,44.8755300859068,-20.1343364056486));
#15036=CARTESIAN_POINT('Ctrl Pts',(7.4997245066736,44.5918655965717,-18.8220583759174));
#15037=CARTESIAN_POINT('Ctrl Pts',(15.4901900910749,44.3082011072365,-13.0602358372585));
#15038=CARTESIAN_POINT('Ctrl Pts',(19.818766583145,44.0245366179013,-4.21096667111763));
#15039=CARTESIAN_POINT('Ctrl Pts',(19.4621762213813,43.7408721285662,5.63377723293615));
#15040=CARTESIAN_POINT('Ctrl Pts',(14.5047171550316,43.457207639231,14.1466932332251));
#15041=CARTESIAN_POINT('Ctrl Pts',(6.1183353172326,43.1735431498958,19.3153235056613));
#15042=CARTESIAN_POINT('Ctrl Pts',(-3.71442421055426,42.8898786605607,19.9178011328182));
#15043=CARTESIAN_POINT('Ctrl Pts',(-12.6690918995096,42.6062141712256,15.8117000864621));
#15044=CARTESIAN_POINT('Ctrl Pts',(-18.6287795937849,42.3225496818904,7.96770481560604));
#15045=CARTESIAN_POINT('Ctrl Pts',(-20.1846139849791,42.0388851925553,-1.75986006825288));
#15046=CARTESIAN_POINT('Ctrl Pts',(-16.968795003946,41.7552207032201,-11.0713931054995));
#15047=CARTESIAN_POINT('Ctrl Pts',(-9.74154395076786,41.4715562138849,-17.7656429840776));
#15048=CARTESIAN_POINT('Ctrl Pts',(-0.211386779197954,41.1878917245499,
-20.2600855085073));
#15049=CARTESIAN_POINT('Ctrl Pts',(9.36874233825877,40.9042272352147,-17.9650331528156));
#15050=CARTESIAN_POINT('Ctrl Pts',(16.7340958347822,40.6205627458796,-11.4230375021171));
#15051=CARTESIAN_POINT('Ctrl Pts',(20.143500266308,40.3368982565444,-2.18062977226658));
#15052=CARTESIAN_POINT('Ctrl Pts',(18.7909706303448,40.0532337672093,7.57727998373896));
#15053=CARTESIAN_POINT('Ctrl Pts',(12.9962456448721,39.7695692778741,15.5439167625341));
#15054=CARTESIAN_POINT('Ctrl Pts',(4.12920134708626,39.4859047885389,19.83596343558));
#15055=CARTESIAN_POINT('Ctrl Pts',(-5.71398832296735,39.2022402992038,19.4387779098239));
#15056=CARTESIAN_POINT('Ctrl Pts',(-14.2063881453439,38.9185758098687,14.4462550526508));
#15057=CARTESIAN_POINT('Ctrl Pts',(-19.3403903312198,38.6349113205335,6.03862989581119));
#15058=CARTESIAN_POINT('Ctrl Pts',(-19.9023140610512,38.3512468311984,-3.79653054743685));
#15059=CARTESIAN_POINT('Ctrl Pts',(-15.7593202693022,38.0675823418632,-12.7341891705786));
#15060=CARTESIAN_POINT('Ctrl Pts',(-7.89081486937766,37.7839178525281,-18.6614787699108));
#15061=CARTESIAN_POINT('Ctrl Pts',(1.84308331972788,37.5002533631929,-20.1771849636682));
#15062=CARTESIAN_POINT('Ctrl Pts',(11.1412756418686,37.2165888738578,-16.9229940098332));
#15063=CARTESIAN_POINT('Ctrl Pts',(17.8056645367364,36.9329243845226,-9.66819836280189));
#15064=CARTESIAN_POINT('Ctrl Pts',(20.2607849617705,36.6492598951875,-0.127835533328253));
#15065=CARTESIAN_POINT('Ctrl Pts',(17.9262451547023,36.3655954058523,9.44274768420295));
#15066=CARTESIAN_POINT('Ctrl Pts',(11.3539315575162,36.0819309165172,16.7810603767059));
#15067=CARTESIAN_POINT('Ctrl Pts',(2.09754255944752,35.7982664271821,20.1523215644716));
#15068=CARTESIAN_POINT('Ctrl Pts',(-7.65470659712393,35.5146019378468,18.7595633198508));
#15069=CARTESIAN_POINT('Ctrl Pts',(-15.5973790978621,35.2309374485118,12.9320344411444));
#15070=CARTESIAN_POINT('Ctrl Pts',(-19.8528229416665,34.9472729591765,4.04736579120533));
#15071=CARTESIAN_POINT('Ctrl Pts',(-19.4150490442561,34.6636084698415,-5.79410222012417));
#15072=CARTESIAN_POINT('Ctrl Pts',(-14.3875472248033,34.3799439805062,-14.265841500715));
#15073=CARTESIAN_POINT('Ctrl Pts',(-5.958821880042,34.0962794911712,-19.3651281722237));
#15074=CARTESIAN_POINT('Ctrl Pts',(3.87857251823525,33.812615001836,-19.8864886837395));
#15075=CARTESIAN_POINT('Ctrl Pts',(12.7990694868943,33.5289505125009,-15.7066721347278));
#15076=CARTESIAN_POINT('Ctrl Pts',(18.6938613723386,33.2452860231657,-7.81379135144242));
#15077=CARTESIAN_POINT('Ctrl Pts',(20.1694112394676,32.9616215338306,1.92627646367344));
#15078=CARTESIAN_POINT('Ctrl Pts',(16.8769083394267,32.6779570444954,11.2109662460333));
#15079=CARTESIAN_POINT('Ctrl Pts',(9.59468214488203,32.3942925551603,17.8453881855154));
#15080=CARTESIAN_POINT('Ctrl Pts',(0.0442944815207541,32.1106280658251,
20.2611300947005));
#15081=CARTESIAN_POINT('Ctrl Pts',(-9.51661707419267,31.82696357649,17.8871717394074));
#15082=CARTESIAN_POINT('Ctrl Pts',(-16.827690491154,31.5432990871548,11.2845938133513));
#15083=CARTESIAN_POINT('Ctrl Pts',(-20.160897833935,31.2596345978197,2.0144967918736));
#15084=CARTESIAN_POINT('Ctrl Pts',(-18.7276422245378,30.9759701084845,-7.7321569348489));
#15085=CARTESIAN_POINT('Ctrl Pts',(-12.8679941277788,30.6923056191494,-15.6502653565598));
#15086=CARTESIAN_POINT('Ctrl Pts',(-3.96464679805612,30.4086411298142,-19.8700147927816));
#15087=CARTESIAN_POINT('Ctrl Pts',(2.5930722951385,30.2195314702575,-19.5491631551646));
#15088=CARTESIAN_POINT('Ctrl Pts',(5.64222249072293,30.1249766404791,-18.6254832946783));
#15089=CARTESIAN_POINT('Ctrl Pts',(2.35124930762599,53.8215594674016,19.4657990442344));
#15090=CARTESIAN_POINT('Ctrl Pts',(-0.835506991250132,53.7270046376232,
19.8507233170207));
#15091=CARTESIAN_POINT('Ctrl Pts',(-7.39859942014504,53.5378949780665,19.0257055689461));
#15092=CARTESIAN_POINT('Ctrl Pts',(-15.4976584671439,53.2542304887313,13.2860807705774));
#15093=CARTESIAN_POINT('Ctrl Pts',(-19.9315674705091,52.9705659993962,4.40727512992929));
#15094=CARTESIAN_POINT('Ctrl Pts',(-19.6543777810312,52.686901510061,-5.51421105245925));
#15095=CARTESIAN_POINT('Ctrl Pts',(-14.7305154059551,52.4032370207259,-14.1317366880123));
#15096=CARTESIAN_POINT('Ctrl Pts',(-6.32453584432345,52.1195725313907,-19.4087120573804));
#15097=CARTESIAN_POINT('Ctrl Pts',(3.57665991873037,51.8359080420556,-20.0973573976942));
#15098=CARTESIAN_POINT('Ctrl Pts',(12.6322848940173,51.5522435527204,-16.0350272263897));
#15099=CARTESIAN_POINT('Ctrl Pts',(18.7016544212907,51.2685790633853,-8.18198288890697));
#15100=CARTESIAN_POINT('Ctrl Pts',(20.349931271475,50.9849145740501,1.60527381176158));
#15101=CARTESIAN_POINT('Ctrl Pts',(17.1874795446085,50.701250084715,11.0130493154522));
#15102=CARTESIAN_POINT('Ctrl Pts',(9.96189564787207,50.4175855953798,17.817330960666));
#15103=CARTESIAN_POINT('Ctrl Pts',(0.381315860574492,50.1339211060447,20.4095877950711));
#15104=CARTESIAN_POINT('Ctrl Pts',(-9.2894079426539,49.8502566167095,18.177006522497));
#15105=CARTESIAN_POINT('Ctrl Pts',(-16.7641104433384,49.5665921273744,11.6473717442925));
#15106=CARTESIAN_POINT('Ctrl Pts',(-20.2757685978253,49.2829276380392,2.3642919503211));
#15107=CARTESIAN_POINT('Ctrl Pts',(-18.9942242871785,48.9992631487041,-7.47770760311098));
#15108=CARTESIAN_POINT('Ctrl Pts',(-13.2224354029705,48.715598659369,-15.551973193893));
#15109=CARTESIAN_POINT('Ctrl Pts',(-4.32485580474053,48.4319341700338,-19.9497441085197));
#15110=CARTESIAN_POINT('Ctrl Pts',(5.59512197058797,48.1482696806987,-19.6313850263131));
#15111=CARTESIAN_POINT('Ctrl Pts',(14.1924099725268,47.8646051913635,-14.6721561824506));
#15112=CARTESIAN_POINT('Ctrl Pts',(19.4346047823582,47.5809407020284,-6.24442189617503));
#15113=CARTESIAN_POINT('Ctrl Pts',(20.0824487918183,47.2972762126932,3.65949701536888));
#15114=CARTESIAN_POINT('Ctrl Pts',(15.9827913337385,47.0136117233581,12.6983089051158));
#15115=CARTESIAN_POINT('Ctrl Pts',(8.10479359061364,46.7299472340229,18.7352338850897));
#15116=CARTESIAN_POINT('Ctrl Pts',(-1.68918162428795,46.4462827446878,20.3431397112677));
#15117=CARTESIAN_POINT('Ctrl Pts',(-11.0838334138429,46.1626182553526,17.1419166001721));
#15118=CARTESIAN_POINT('Ctrl Pts',(-17.858261149336,45.8789537660175,9.8883353803916));
#15119=CARTESIAN_POINT('Ctrl Pts',(-20.4109865476307,45.5952892766824,0.297146471004314));
#15120=CARTESIAN_POINT('Ctrl Pts',(-18.1385439807257,45.3116247873472,-9.3642880205741));
#15121=CARTESIAN_POINT('Ctrl Pts',(-11.578140067745,45.027960298012,-16.8119998942583));
#15122=CARTESIAN_POINT('Ctrl Pts',(-2.28065774744747,44.7442958086769,-20.2853461422755));
#15123=CARTESIAN_POINT('Ctrl Pts',(7.55597326499919,44.4606313193418,-18.9632258830484));
#15124=CARTESIAN_POINT('Ctrl Pts',(15.6063682197616,44.1769668300066,-13.1581890418903));
#15125=CARTESIAN_POINT('Ctrl Pts',(19.9674095114092,43.8933023406715,-4.24254938410794));
#15126=CARTESIAN_POINT('Ctrl Pts',(19.6081446827283,43.6096378513363,5.67603118156499));
#15127=CARTESIAN_POINT('Ctrl Pts',(14.6135041283542,43.3259733620011,14.2527949877728));
#15128=CARTESIAN_POINT('Ctrl Pts',(6.16422350476639,43.042308872666,19.4601905554954));
#15129=CARTESIAN_POINT('Ctrl Pts',(-3.74228280050009,42.7586443833308,20.0671868310929));
#15130=CARTESIAN_POINT('Ctrl Pts',(-12.7641114816057,42.4749798939957,15.9302895754612));
#15131=CARTESIAN_POINT('Ctrl Pts',(-18.7684974888008,42.1913154046606,8.02746347769871));
#15132=CARTESIAN_POINT('Ctrl Pts',(-20.3360008089787,41.9076509153254,-1.77305921224517));
#15133=CARTESIAN_POINT('Ctrl Pts',(-17.0960628320381,41.6239864259903,-11.1544297709883));
#15134=CARTESIAN_POINT('Ctrl Pts',(-9.81460660139152,41.3403219366551,-17.8988872596267));
#15135=CARTESIAN_POINT('Ctrl Pts',(-0.212972203281963,41.05665744732,-20.4120383772306));
#15136=CARTESIAN_POINT('Ctrl Pts',(9.4390089358025,40.7729929579848,-18.0997728765514));
#15137=CARTESIAN_POINT('Ctrl Pts',(16.8596033933025,40.4893284686497,-11.5087115392406));
#15138=CARTESIAN_POINT('Ctrl Pts',(20.2945787328974,40.2056639793145,-2.1969847352987));
#15139=CARTESIAN_POINT('Ctrl Pts',(18.9319049759662,39.9219994899794,7.63411041666903));
#15140=CARTESIAN_POINT('Ctrl Pts',(13.093718916026,39.6383350006442,15.6604978471634));
#15141=CARTESIAN_POINT('Ctrl Pts',(4.16017081115702,39.3546705113091,19.9847353421279));
#15142=CARTESIAN_POINT('Ctrl Pts',(-5.75684386358992,39.0710060219739,19.5845708812619));
#15143=CARTESIAN_POINT('Ctrl Pts',(-14.3129376182953,38.7873415326388,14.5546035537782));
#15144=CARTESIAN_POINT('Ctrl Pts',(-19.4854453850015,38.5036770433037,6.08392028392143));
#15145=CARTESIAN_POINT('Ctrl Pts',(-20.0515836045849,38.2200125539685,-3.82500494393612));
#15146=CARTESIAN_POINT('Ctrl Pts',(-15.8775169039141,37.9363480646334,-12.8296969893646));
#15147=CARTESIAN_POINT('Ctrl Pts',(-7.94999684842001,37.6526835752982,-18.8014419123425));
#15148=CARTESIAN_POINT('Ctrl Pts',(1.85690664725514,37.3690190859631,-20.3285160691912));
#15149=CARTESIAN_POINT('Ctrl Pts',(11.2248364340646,37.0853545966279,-17.0499183254338));
#15150=CARTESIAN_POINT('Ctrl Pts',(17.9392089783277,36.8016901072928,-9.74071091345282));
#15151=CARTESIAN_POINT('Ctrl Pts',(20.4127430764758,36.5180256179576,-0.128794313881315));
#15152=CARTESIAN_POINT('Ctrl Pts',(18.0606939641767,36.2343611286225,9.51356932997501));
#15153=CARTESIAN_POINT('Ctrl Pts',(11.43908729248,35.9506966392873,16.9069201744589));
#15154=CARTESIAN_POINT('Ctrl Pts',(2.11327435920437,35.6670321499522,20.3034661917574));
#15155=CARTESIAN_POINT('Ctrl Pts',(-7.71211773807824,35.383367660617,18.9002621072099));
#15156=CARTESIAN_POINT('Ctrl Pts',(-15.7143611560603,35.0997031712819,13.0290261211728));
#15157=CARTESIAN_POINT('Ctrl Pts',(-20.0017212960129,34.8160386819467,4.07772147968603));
#15158=CARTESIAN_POINT('Ctrl Pts',(-19.5606640472924,34.5323741926116,-5.83755862393481));
#15159=CARTESIAN_POINT('Ctrl Pts',(-14.4954554093758,34.2487097032764,-14.3728368800661));
#15160=CARTESIAN_POINT('Ctrl Pts',(-6.00351370203096,33.9650452139413,-19.5103687631338));
#15161=CARTESIAN_POINT('Ctrl Pts',(3.90766224405355,33.6813807246061,-20.0356395340063));
#15162=CARTESIAN_POINT('Ctrl Pts',(12.8950639041969,33.397716235271,-15.8244739049259));
#15163=CARTESIAN_POINT('Ctrl Pts',(18.8340674097308,33.1140517459358,-7.87239564088531));
#15164=CARTESIAN_POINT('Ctrl Pts',(20.3206839976297,32.8303872566008,1.94072373947406));
#15165=CARTESIAN_POINT('Ctrl Pts',(17.0034870942043,32.5467227672655,11.2950497442454));
#15166=CARTESIAN_POINT('Ctrl Pts',(9.66664314302491,32.2630582779305,17.9792305213566));
#15167=CARTESIAN_POINT('Ctrl Pts',(0.0446270390856308,31.9793937885952,
20.4130908725821));
#15168=CARTESIAN_POINT('Ctrl Pts',(-9.58799343370268,31.6957292992602,18.0213273453348));
#15169=CARTESIAN_POINT('Ctrl Pts',(-16.9538986553872,31.4120648099249,11.3692298036081));
#15170=CARTESIAN_POINT('Ctrl Pts',(-20.3121095021436,31.1284003205899,2.02960514964943));
#15171=CARTESIAN_POINT('Ctrl Pts',(-18.8680961779327,30.8447358312547,-7.79014778567339));
#15172=CARTESIAN_POINT('Ctrl Pts',(-12.9645164222397,30.5610713419195,-15.7676464364222));
#15173=CARTESIAN_POINT('Ctrl Pts',(-3.99435877262015,30.2774068525844,-20.0190370340731));
#15174=CARTESIAN_POINT('Ctrl Pts',(2.61248231763768,30.0882971930276,-19.6957920450376));
#15175=CARTESIAN_POINT('Ctrl Pts',(5.68453878451291,29.9937423632492,-18.7651731818414));
#15176=CARTESIAN_POINT('Ctrl Pts',(2.35186803664952,53.8169203357015,19.4709214507763));
#15177=CARTESIAN_POINT('Ctrl Pts',(-0.835728231649532,53.7223655059232,
19.8559471824094));
#15178=CARTESIAN_POINT('Ctrl Pts',(-7.40054556370451,53.5332558463665,19.0307122490736));
#15179=CARTESIAN_POINT('Ctrl Pts',(-15.5017371483404,53.2495913570312,13.2895770872723));
#15180=CARTESIAN_POINT('Ctrl Pts',(-19.9368123714836,52.9659268676962,4.40843491954487));
#15181=CARTESIAN_POINT('Ctrl Pts',(-19.6595500301255,52.682262378361,-5.51566214186331));
#15182=CARTESIAN_POINT('Ctrl Pts',(-14.7343917686363,52.3985978890259,-14.1354555298595));
#15183=CARTESIAN_POINT('Ctrl Pts',(-6.3262002033585,52.1149333996907,-19.4138195597816));
#15184=CARTESIAN_POINT('Ctrl Pts',(3.57760114770736,51.8312689103556,-20.1026461221598));
#15185=CARTESIAN_POINT('Ctrl Pts',(12.6356091391944,51.5476044210204,-16.0392469268364));
#15186=CARTESIAN_POINT('Ctrl Pts',(18.706575861892,51.2639399316853,-8.18413602032115));
#15187=CARTESIAN_POINT('Ctrl Pts',(20.3552864600137,50.98027544235,1.60569624796426));
#15188=CARTESIAN_POINT('Ctrl Pts',(17.1920025198992,50.6966109530149,11.0159474565449));
#15189=CARTESIAN_POINT('Ctrl Pts',(9.96451717205493,50.4129464636797,17.8220196838587));
#15190=CARTESIAN_POINT('Ctrl Pts',(0.381416206021541,50.1292819743447,20.4149586840892));
#15191=CARTESIAN_POINT('Ctrl Pts',(-9.29185249869818,49.8456174850094,18.18178989617));
#15192=CARTESIAN_POINT('Ctrl Pts',(-16.7685220060165,49.5619529956743,11.6504368106559));
#15193=CARTESIAN_POINT('Ctrl Pts',(-20.2811042716596,49.2782885063392,2.36491412602784));
#15194=CARTESIAN_POINT('Ctrl Pts',(-18.999222715934,48.9946240170041,-7.47967540070289));
#15195=CARTESIAN_POINT('Ctrl Pts',(-13.2259149555241,48.7109595276689,-15.5560657764083));
#15196=CARTESIAN_POINT('Ctrl Pts',(-4.32599391300361,48.4272950383338,-19.9549939872915));
#15197=CARTESIAN_POINT('Ctrl Pts',(5.59659435599133,48.1436305489987,-19.6365511272388));
#15198=CARTESIAN_POINT('Ctrl Pts',(14.1961447789205,47.8599660596635,-14.6760172365503));
#15199=CARTESIAN_POINT('Ctrl Pts',(19.4397190995403,47.5763015703284,-6.24606514822754));
#15200=CARTESIAN_POINT('Ctrl Pts',(20.0877335925167,47.2926370809931,3.66046003101415));
#15201=CARTESIAN_POINT('Ctrl Pts',(15.9869972882849,47.0089725916581,12.7016505310532));
#15202=CARTESIAN_POINT('Ctrl Pts',(8.1069264091395,46.7253081023228,18.7401641591884));
#15203=CARTESIAN_POINT('Ctrl Pts',(-1.68962614120521,46.4416436129877,20.3484931141353));
#15204=CARTESIAN_POINT('Ctrl Pts',(-11.0867501821699,46.1579791236525,17.1464275845524));
#15205=CARTESIAN_POINT('Ctrl Pts',(-17.8629606435048,45.8743146343175,9.89093754720224));
#15206=CARTESIAN_POINT('Ctrl Pts',(-20.4163578047457,45.5906501449824,0.297224666641401));
#15207=CARTESIAN_POINT('Ctrl Pts',(-18.1433172327772,45.3069856556472,-9.36675228160036));
#15208=CARTESIAN_POINT('Ctrl Pts',(-11.5811869154352,45.023321166312,-16.8164240593439));
#15209=CARTESIAN_POINT('Ctrl Pts',(-2.28125791437836,44.7396566769769,-20.2906843364653));
#15210=CARTESIAN_POINT('Ctrl Pts',(7.557961658606,44.4559921876418,-18.9682161544255));
#15211=CARTESIAN_POINT('Ctrl Pts',(15.6104751166106,44.1723276983066,-13.1616516876741));
#15212=CARTESIAN_POINT('Ctrl Pts',(19.9726640389233,43.8886632089715,-4.24366583301215));
#15213=CARTESIAN_POINT('Ctrl Pts',(19.6133046678369,43.6049987196362,5.67752485864902));
#15214=CARTESIAN_POINT('Ctrl Pts',(14.6173497478612,43.321334230301,14.256545684796));
#15215=CARTESIAN_POINT('Ctrl Pts',(6.16584565219571,43.037669740966,19.465311605707));
#15216=CARTESIAN_POINT('Ctrl Pts',(-3.74326760165467,42.7540052516307,20.0724676155269));
#15217=CARTESIAN_POINT('Ctrl Pts',(-12.7674704238328,42.4703407622956,15.9344817138973));
#15218=CARTESIAN_POINT('Ctrl Pts',(-18.7734365163896,42.1866762729606,8.0295759464037));
#15219=CARTESIAN_POINT('Ctrl Pts',(-20.3413523332071,41.9030117836254,-1.7735258019853));
#15220=CARTESIAN_POINT('Ctrl Pts',(-17.1005617497612,41.6193472942903,-11.1573651171133));
#15221=CARTESIAN_POINT('Ctrl Pts',(-9.81718936609107,41.3356828049551,-17.9035974447674));
#15222=CARTESIAN_POINT('Ctrl Pts',(-0.213028248023332,41.05201831562,-20.41740991114));
#15223=CARTESIAN_POINT('Ctrl Pts',(9.44149286002567,40.7683538262848,-18.1045359257855));
#15224=CARTESIAN_POINT('Ctrl Pts',(16.8640400854962,40.4846893369497,-11.5117401164529));
#15225=CARTESIAN_POINT('Ctrl Pts',(20.2999193566913,40.2010248476145,-2.19756288324188));
#15226=CARTESIAN_POINT('Ctrl Pts',(18.9368870050839,39.9173603582794,7.63611937247311));
#15227=CARTESIAN_POINT('Ctrl Pts',(13.0971645961613,39.6336958689442,15.6646189885051));
#15228=CARTESIAN_POINT('Ctrl Pts',(4.16126558171192,39.350031379609,19.9899944290244));
#15229=CARTESIAN_POINT('Ctrl Pts',(-5.75835880695092,39.0663668902739,19.5897246628022));
#15230=CARTESIAN_POINT('Ctrl Pts',(-14.3167041421641,38.7827024009388,14.558433673293));
#15231=CARTESIAN_POINT('Ctrl Pts',(-19.4905730811527,38.4990379116037,6.08552129914113));
#15232=CARTESIAN_POINT('Ctrl Pts',(-20.0568602829488,38.2153734222685,-3.82601151385237));
#15233=CARTESIAN_POINT('Ctrl Pts',(-15.8816951549476,37.9317089329334,-12.8330731907587));
#15234=CARTESIAN_POINT('Ctrl Pts',(-7.95208893137916,37.6480444435982,-18.8063896094275));
#15235=CARTESIAN_POINT('Ctrl Pts',(1.85739530188323,37.3643799542631,-20.3338656237715));
#15236=CARTESIAN_POINT('Ctrl Pts',(11.2277903080687,37.0807154649279,-17.0544050999903));
#15237=CARTESIAN_POINT('Ctrl Pts',(17.9439297743379,36.7970509755928,-9.74327423211832));
#15238=CARTESIAN_POINT('Ctrl Pts',(20.4181147958306,36.5133864862576,-0.128828206773863));
#15239=CARTESIAN_POINT('Ctrl Pts',(18.0654467295916,36.2297219969225,9.51607287515306));
#15240=CARTESIAN_POINT('Ctrl Pts',(11.4420975477109,35.9460575075872,16.9113693183094));
#15241=CARTESIAN_POINT('Ctrl Pts',(2.11383047832578,35.6623930182522,20.308809154332));
#15242=CARTESIAN_POINT('Ctrl Pts',(-7.71414722191097,35.378728528917,18.905235809343));
#15243=CARTESIAN_POINT('Ctrl Pts',(-15.7184964718176,35.0950640395819,13.0324547770618));
#15244=CARTESIAN_POINT('Ctrl Pts',(-20.006984852839,34.8113995502467,4.07879455327383));
#15245=CARTESIAN_POINT('Ctrl Pts',(-19.5658115376498,34.5277350609116,-5.83909480780952));
#15246=CARTESIAN_POINT('Ctrl Pts',(-14.4992699637004,34.2440705715764,-14.3766191667262));
#15247=CARTESIAN_POINT('Ctrl Pts',(-6.00509355793826,33.9604060822413,-19.5155030180225));
#15248=CARTESIAN_POINT('Ctrl Pts',(3.90869056586123,33.6767415929061,-20.0409120165633));
#15249=CARTESIAN_POINT('Ctrl Pts',(12.8984573068486,33.393077103571,-15.8286381975024));
#15250=CARTESIAN_POINT('Ctrl Pts',(18.8390236931527,33.1094126142358,-7.87446730251712));
#15251=CARTESIAN_POINT('Ctrl Pts',(20.3260314896307,32.8257481249007,1.94123445067361));
#15252=CARTESIAN_POINT('Ctrl Pts',(17.0079616531857,32.5420836355655,11.2980220959072));
#15253=CARTESIAN_POINT('Ctrl Pts',(9.66918696430926,32.2584191462305,17.9839618479286));
#15254=CARTESIAN_POINT('Ctrl Pts',(0.0446387949955499,31.9747546568951,
20.4184626860802));
#15255=CARTESIAN_POINT('Ctrl Pts',(-9.59051658801136,31.6910901675601,18.0260697460044));
#15256=CARTESIAN_POINT('Ctrl Pts',(-16.9583601139928,31.4074256782248,11.3722216858637));
#15257=CARTESIAN_POINT('Ctrl Pts',(-20.3174548346148,31.1237611888899,2.03013923009681));
#15258=CARTESIAN_POINT('Ctrl Pts',(-18.8730612251852,30.8400966995547,-7.79219776225003));
#15259=CARTESIAN_POINT('Ctrl Pts',(-12.9679284853489,30.5564322102195,-15.7717958575954));
#15260=CARTESIAN_POINT('Ctrl Pts',(-3.99540909092099,30.2727677208844,-20.0243049703027));
#15261=CARTESIAN_POINT('Ctrl Pts',(2.61316846193303,30.0836580613276,-19.7009753762946));
#15262=CARTESIAN_POINT('Ctrl Pts',(5.68603466549838,29.9891032315492,-18.7701112193526));
#15263=CARTESIAN_POINT('Ctrl Pts',(2.35248676567306,53.8122812040015,19.4760438573182));
#15264=CARTESIAN_POINT('Ctrl Pts',(-0.835949472048931,53.7177263742231,
19.8611710477982));
#15265=CARTESIAN_POINT('Ctrl Pts',(-7.40249170726399,53.5286167146664,19.035718929201));
#15266=CARTESIAN_POINT('Ctrl Pts',(-15.5058158295368,53.2449522253312,13.2930734039672));
#15267=CARTESIAN_POINT('Ctrl Pts',(-19.9420572724581,52.9612877359961,4.40959470916045));
#15268=CARTESIAN_POINT('Ctrl Pts',(-19.6647222792197,52.6776232466609,-5.51711323126738));
#15269=CARTESIAN_POINT('Ctrl Pts',(-14.7382681313176,52.3939587573258,-14.1391743717067));
#15270=CARTESIAN_POINT('Ctrl Pts',(-6.32786456239355,52.1102942679906,-19.4189270621828));
#15271=CARTESIAN_POINT('Ctrl Pts',(3.57854237668436,51.8266297786555,-20.1079348466254));
#15272=CARTESIAN_POINT('Ctrl Pts',(12.6389333843715,51.5429652893203,-16.0434666272831));
#15273=CARTESIAN_POINT('Ctrl Pts',(18.7114973024933,51.2593007999852,-8.18628915173532));
#15274=CARTESIAN_POINT('Ctrl Pts',(20.3606416485524,50.97563631065,1.60611868416694));
#15275=CARTESIAN_POINT('Ctrl Pts',(17.19652549519,50.6919718213149,11.0188455976376));
#15276=CARTESIAN_POINT('Ctrl Pts',(9.96713869623779,50.4083073319797,17.8267084070514));
#15277=CARTESIAN_POINT('Ctrl Pts',(0.38151655146859,50.1246428426446,20.4203295731073));
#15278=CARTESIAN_POINT('Ctrl Pts',(-9.29429705474246,49.8409783533094,18.1865732698431));
#15279=CARTESIAN_POINT('Ctrl Pts',(-16.7729335686945,49.5573138639743,11.6535018770193));
#15280=CARTESIAN_POINT('Ctrl Pts',(-20.2864399454939,49.2736493746391,2.36553630173456));
#15281=CARTESIAN_POINT('Ctrl Pts',(-19.0042211446896,48.989984885304,-7.4816431982948));
#15282=CARTESIAN_POINT('Ctrl Pts',(-13.2293945080778,48.7063203959688,-15.5601583589236));
#15283=CARTESIAN_POINT('Ctrl Pts',(-4.3271320212667,48.4226559066337,-19.9602438660632));
#15284=CARTESIAN_POINT('Ctrl Pts',(5.5980667413947,48.1389914172986,-19.6417172281645));
#15285=CARTESIAN_POINT('Ctrl Pts',(14.1998795853142,47.8553269279634,-14.6798782906499));
#15286=CARTESIAN_POINT('Ctrl Pts',(19.4448334167225,47.5716624386283,-6.24770840028006));
#15287=CARTESIAN_POINT('Ctrl Pts',(20.0930183932152,47.2879979492931,3.66142304665942));
#15288=CARTESIAN_POINT('Ctrl Pts',(15.9912032428313,47.004333459958,12.7049921569905));
#15289=CARTESIAN_POINT('Ctrl Pts',(8.10905922766536,46.7206689706228,18.7450944332872));
#15290=CARTESIAN_POINT('Ctrl Pts',(-1.69007065812247,46.4370044812877,20.3538465170029));
#15291=CARTESIAN_POINT('Ctrl Pts',(-11.0896669504969,46.1533399919525,17.1509385689327));
#15292=CARTESIAN_POINT('Ctrl Pts',(-17.8676601376735,45.8696755026174,9.8935397140129));
#15293=CARTESIAN_POINT('Ctrl Pts',(-20.4217290618606,45.5860110132823,0.297302862278477));
#15294=CARTESIAN_POINT('Ctrl Pts',(-18.1480904848286,45.3023465239471,-9.36921654262662));
#15295=CARTESIAN_POINT('Ctrl Pts',(-11.5842337631254,45.0186820346119,-16.8208482244296));
#15296=CARTESIAN_POINT('Ctrl Pts',(-2.28185808130925,44.7350175452768,-20.296022530655));
#15297=CARTESIAN_POINT('Ctrl Pts',(7.55995005221281,44.4513530559417,-18.9732064258026));
#15298=CARTESIAN_POINT('Ctrl Pts',(15.6145820134597,44.1676885666065,-13.1651143334578));
#15299=CARTESIAN_POINT('Ctrl Pts',(19.9779185664375,43.8840240772714,-4.24478228191636));
#15300=CARTESIAN_POINT('Ctrl Pts',(19.6184646529456,43.6003595879362,5.67901853573306));
#15301=CARTESIAN_POINT('Ctrl Pts',(14.6211953673681,43.316695098601,14.2602963818193));
#15302=CARTESIAN_POINT('Ctrl Pts',(6.16746779962503,43.0330306092659,19.4704326559187));
#15303=CARTESIAN_POINT('Ctrl Pts',(-3.74425240280926,42.7493661199307,20.0777483999609));
#15304=CARTESIAN_POINT('Ctrl Pts',(-12.7708293660599,42.4657016305956,15.9386738523334));
#15305=CARTESIAN_POINT('Ctrl Pts',(-18.7783755439784,42.1820371412605,8.03168841510866));
#15306=CARTESIAN_POINT('Ctrl Pts',(-20.3467038574354,41.8983726519253,-1.77399239172543));
#15307=CARTESIAN_POINT('Ctrl Pts',(-17.1050606674842,41.6147081625902,-11.1603004632384));
#15308=CARTESIAN_POINT('Ctrl Pts',(-9.81977213079062,41.331043673255,-17.9083076299081));
#15309=CARTESIAN_POINT('Ctrl Pts',(-0.213084292764702,41.0473791839199,
-20.4227814450494));
#15310=CARTESIAN_POINT('Ctrl Pts',(9.44397678424884,40.7637146945847,-18.1092989750195));
#15311=CARTESIAN_POINT('Ctrl Pts',(16.8684767776899,40.4800502052496,-11.5147686936652));
#15312=CARTESIAN_POINT('Ctrl Pts',(20.3052599804853,40.1963857159144,-2.19814103118507));
#15313=CARTESIAN_POINT('Ctrl Pts',(18.9418690342016,39.9127212265793,7.63812832827719));
#15314=CARTESIAN_POINT('Ctrl Pts',(13.1006102762966,39.6290567372441,15.6687401298467));
#15315=CARTESIAN_POINT('Ctrl Pts',(4.16236035226682,39.345392247909,19.9952535159209));
#15316=CARTESIAN_POINT('Ctrl Pts',(-5.75987375031193,39.0617277585738,19.5948784443426));
#15317=CARTESIAN_POINT('Ctrl Pts',(-14.320470666033,38.7780632692387,14.5622637928079));
#15318=CARTESIAN_POINT('Ctrl Pts',(-19.4957007773038,38.4943987799036,6.08712231436083));
#15319=CARTESIAN_POINT('Ctrl Pts',(-20.0621369613127,38.2107342905684,-3.82701808376861));
#15320=CARTESIAN_POINT('Ctrl Pts',(-15.8858734059811,37.9270698012333,-12.8364493921527));
#15321=CARTESIAN_POINT('Ctrl Pts',(-7.95418101433831,37.6434053118981,-18.8113373065124));
#15322=CARTESIAN_POINT('Ctrl Pts',(1.85788395651131,37.359740822563,-20.3392151783517));
#15323=CARTESIAN_POINT('Ctrl Pts',(11.2307441820728,37.0760763332278,-17.0588918745468));
#15324=CARTESIAN_POINT('Ctrl Pts',(17.9486505703482,36.7924118438927,-9.74583755078384));
#15325=CARTESIAN_POINT('Ctrl Pts',(20.4234865151855,36.5087473545575,-0.128862099666414));
#15326=CARTESIAN_POINT('Ctrl Pts',(18.0701994950065,36.2250828652224,9.5185764203311));
#15327=CARTESIAN_POINT('Ctrl Pts',(11.4451078029419,35.9414183758872,16.91581846216));
#15328=CARTESIAN_POINT('Ctrl Pts',(2.11438659744718,35.6577538865521,20.3141521169065));
#15329=CARTESIAN_POINT('Ctrl Pts',(-7.7161767057437,35.3740893972169,18.9102095114761));
#15330=CARTESIAN_POINT('Ctrl Pts',(-15.7226317875749,35.0904249078818,13.0358834329508));
#15331=CARTESIAN_POINT('Ctrl Pts',(-20.0122484096652,34.8067604185466,4.07986762686163));
#15332=CARTESIAN_POINT('Ctrl Pts',(-19.5709590280071,34.5230959292115,-5.84063099168422));
#15333=CARTESIAN_POINT('Ctrl Pts',(-14.5030845180251,34.2394314398763,-14.3804014533863));
#15334=CARTESIAN_POINT('Ctrl Pts',(-6.00667341384557,33.9557669505412,-19.5206372729111));
#15335=CARTESIAN_POINT('Ctrl Pts',(3.90971888766891,33.672102461206,-20.0461844991202));
#15336=CARTESIAN_POINT('Ctrl Pts',(12.9018507095002,33.3884379718709,-15.8328024900789));
#15337=CARTESIAN_POINT('Ctrl Pts',(18.8439799765745,33.1047734825357,-7.87653896414892));
#15338=CARTESIAN_POINT('Ctrl Pts',(20.3313789816317,32.8211089932007,1.94174516187317));
#15339=CARTESIAN_POINT('Ctrl Pts',(17.0124362121671,32.5374445038654,11.300994447569));
#15340=CARTESIAN_POINT('Ctrl Pts',(9.67173078559361,32.2537800145304,17.9886931745006));
#15341=CARTESIAN_POINT('Ctrl Pts',(0.0446505509054691,31.9701155251951,
20.4238344995783));
#15342=CARTESIAN_POINT('Ctrl Pts',(-9.59303974232004,31.6864510358601,18.0308121466739));
#15343=CARTESIAN_POINT('Ctrl Pts',(-16.9628215725985,31.4027865465248,11.3752135681193));
#15344=CARTESIAN_POINT('Ctrl Pts',(-20.322800167086,31.1191220571898,2.03067331054418));
#15345=CARTESIAN_POINT('Ctrl Pts',(-18.8780262724377,30.8354575678546,-7.79424773882668));
#15346=CARTESIAN_POINT('Ctrl Pts',(-12.9713405484581,30.5517930785194,-15.7759452787685));
#15347=CARTESIAN_POINT('Ctrl Pts',(-3.99645940922183,30.2681285891843,-20.0295729065324));
#15348=CARTESIAN_POINT('Ctrl Pts',(2.61385460622837,30.0790189296275,-19.7061587075517));
#15349=CARTESIAN_POINT('Ctrl Pts',(5.68753054648386,29.9844640998491,-18.7750492568638));
#15350=CARTESIAN_POINT('Ctrl Pts',(2.3531054946966,53.8076420723014,19.4811662638601));
#15351=CARTESIAN_POINT('Ctrl Pts',(-0.83617071244833,53.713087242523,19.8663949131869));
#15352=CARTESIAN_POINT('Ctrl Pts',(-7.40443785082346,53.5239775829663,19.0407256093285));
#15353=CARTESIAN_POINT('Ctrl Pts',(-15.5098945107332,53.2403130936311,13.2965697206621));
#15354=CARTESIAN_POINT('Ctrl Pts',(-19.9473021734326,52.956648604296,4.41075449877604));
#15355=CARTESIAN_POINT('Ctrl Pts',(-19.669894528314,52.6729841149608,-5.51856432067145));
#15356=CARTESIAN_POINT('Ctrl Pts',(-14.7421444939989,52.3893196256257,-14.1428932135538));
#15357=CARTESIAN_POINT('Ctrl Pts',(-6.3295289214286,52.1056551362905,-19.424034564584));
#15358=CARTESIAN_POINT('Ctrl Pts',(3.57948360566135,51.8219906469554,-20.113223571091));
#15359=CARTESIAN_POINT('Ctrl Pts',(12.6422576295486,51.5383261576202,-16.0476863277298));
#15360=CARTESIAN_POINT('Ctrl Pts',(18.7164187430947,51.2546616682851,-8.18844228314949));
#15361=CARTESIAN_POINT('Ctrl Pts',(20.3659968370911,50.9709971789499,1.60654112036962));
#15362=CARTESIAN_POINT('Ctrl Pts',(17.2010484704808,50.6873326896148,11.0217437387303));
#15363=CARTESIAN_POINT('Ctrl Pts',(9.96976022042066,50.4036682002796,17.831397130244));
#15364=CARTESIAN_POINT('Ctrl Pts',(0.38161689691564,50.1200037109445,20.4257004621254));
#15365=CARTESIAN_POINT('Ctrl Pts',(-9.29674161078674,49.8363392216093,18.1913566435161));
#15366=CARTESIAN_POINT('Ctrl Pts',(-16.7773451313725,49.5526747322742,11.6565669433827));
#15367=CARTESIAN_POINT('Ctrl Pts',(-20.2917756193281,49.269010242939,2.36615847744129));
#15368=CARTESIAN_POINT('Ctrl Pts',(-19.0092195734451,48.9853457536039,-7.48361099588671));
#15369=CARTESIAN_POINT('Ctrl Pts',(-13.2328740606314,48.7016812642687,-15.5642509414388));
#15370=CARTESIAN_POINT('Ctrl Pts',(-4.32827012952978,48.4180167749336,-19.965493744835));
#15371=CARTESIAN_POINT('Ctrl Pts',(5.59953912679806,48.1343522855985,-19.6468833290901));
#15372=CARTESIAN_POINT('Ctrl Pts',(14.2036143917079,47.8506877962633,-14.6837393447495));
#15373=CARTESIAN_POINT('Ctrl Pts',(19.4499477339046,47.5670233069282,-6.24935165233257));
#15374=CARTESIAN_POINT('Ctrl Pts',(20.0983031939136,47.283358817593,3.66238606230469));
#15375=CARTESIAN_POINT('Ctrl Pts',(15.9954091973776,46.9996943282579,12.7083337829279));
#15376=CARTESIAN_POINT('Ctrl Pts',(8.11119204619121,46.7160298389227,18.7500247073859));
#15377=CARTESIAN_POINT('Ctrl Pts',(-1.69051517503973,46.4323653495876,20.3591999198705));
#15378=CARTESIAN_POINT('Ctrl Pts',(-11.0925837188238,46.1487008602524,17.155449553313));
#15379=CARTESIAN_POINT('Ctrl Pts',(-17.8723596318423,45.8650363709173,9.89614188082356));
#15380=CARTESIAN_POINT('Ctrl Pts',(-20.4271003189756,45.5813718815822,0.297381057915561));
#15381=CARTESIAN_POINT('Ctrl Pts',(-18.1528637368801,45.297707392247,-9.37168080365289));
#15382=CARTESIAN_POINT('Ctrl Pts',(-11.5872806108155,45.0140429029118,-16.8252723895153));
#15383=CARTESIAN_POINT('Ctrl Pts',(-2.28245824824014,44.7303784135767,-20.3013607248448));
#15384=CARTESIAN_POINT('Ctrl Pts',(7.56193844581962,44.4467139242416,-18.9781966971797));
#15385=CARTESIAN_POINT('Ctrl Pts',(15.6186889103088,44.1630494349064,-13.1685769792415));
#15386=CARTESIAN_POINT('Ctrl Pts',(19.9831730939516,43.8793849455713,-4.24589873082056));
#15387=CARTESIAN_POINT('Ctrl Pts',(19.6236246380542,43.5957204562361,5.68051221281708));
#15388=CARTESIAN_POINT('Ctrl Pts',(14.6250409868751,43.3120559669009,14.2640470788426));
#15389=CARTESIAN_POINT('Ctrl Pts',(6.16908994705435,43.0283914775658,19.4755537061303));
#15390=CARTESIAN_POINT('Ctrl Pts',(-3.74523720396384,42.7447269882306,20.083029184395));
#15391=CARTESIAN_POINT('Ctrl Pts',(-12.774188308287,42.4610624988955,15.9428659907695));
#15392=CARTESIAN_POINT('Ctrl Pts',(-18.7833145715672,42.1773980095604,8.03380088381365));
#15393=CARTESIAN_POINT('Ctrl Pts',(-20.3520553816638,41.8937335202252,-1.77445898146556));
#15394=CARTESIAN_POINT('Ctrl Pts',(-17.1095595852073,41.6100690308901,-11.1632358093634));
#15395=CARTESIAN_POINT('Ctrl Pts',(-9.82235489549016,41.3264045415549,-17.9130178150487));
#15396=CARTESIAN_POINT('Ctrl Pts',(-0.213140337506071,41.0427400522198,
-20.4281529789587));
#15397=CARTESIAN_POINT('Ctrl Pts',(9.44646070847201,40.7590755628846,-18.1140620242536));
#15398=CARTESIAN_POINT('Ctrl Pts',(16.8729134698836,40.4754110735495,-11.5177972708775));
#15399=CARTESIAN_POINT('Ctrl Pts',(20.3106006042792,40.1917465842143,-2.19871917912825));
#15400=CARTESIAN_POINT('Ctrl Pts',(18.9468510633194,39.9080820948792,7.64013728408127));
#15401=CARTESIAN_POINT('Ctrl Pts',(13.1040559564319,39.624417605544,15.6728612711884));
#15402=CARTESIAN_POINT('Ctrl Pts',(4.16345512282173,39.3407531162089,20.0005126028173));
#15403=CARTESIAN_POINT('Ctrl Pts',(-5.76138869367294,39.0570886268737,19.6000322258829));
#15404=CARTESIAN_POINT('Ctrl Pts',(-14.3242371899018,38.7734241375386,14.5660939123227));
#15405=CARTESIAN_POINT('Ctrl Pts',(-19.500828473455,38.4897596482035,6.08872332958053));
#15406=CARTESIAN_POINT('Ctrl Pts',(-20.0674136396766,38.2060951588683,-3.82802465368487));
#15407=CARTESIAN_POINT('Ctrl Pts',(-15.8900516570147,37.9224306695332,-12.8398255935468));
#15408=CARTESIAN_POINT('Ctrl Pts',(-7.95627309729745,37.638766180198,-18.8162850035974));
#15409=CARTESIAN_POINT('Ctrl Pts',(1.8583726111394,37.3551016908629,-20.344564732932));
#15410=CARTESIAN_POINT('Ctrl Pts',(11.2336980560769,37.0714372015277,-17.0633786491032));
#15411=CARTESIAN_POINT('Ctrl Pts',(17.9533713663584,36.7877727121926,-9.74840086944935));
#15412=CARTESIAN_POINT('Ctrl Pts',(20.4288582345403,36.5041082228574,-0.128895992558966));
#15413=CARTESIAN_POINT('Ctrl Pts',(18.0749522604215,36.2204437335223,9.52107996550914));
#15414=CARTESIAN_POINT('Ctrl Pts',(11.4481180581729,35.9367792441871,16.9202676060106));
#15415=CARTESIAN_POINT('Ctrl Pts',(2.11494271656859,35.653114754852,20.3194950794811));
#15416=CARTESIAN_POINT('Ctrl Pts',(-7.71820618957644,35.3694502655168,18.9151832136093));
#15417=CARTESIAN_POINT('Ctrl Pts',(-15.7267671033322,35.0857857761817,13.0393120888398));
#15418=CARTESIAN_POINT('Ctrl Pts',(-20.0175119664913,34.8021212868465,4.08094070044942));
#15419=CARTESIAN_POINT('Ctrl Pts',(-19.5761065183645,34.5184567975114,-5.84216717555893));
#15420=CARTESIAN_POINT('Ctrl Pts',(-14.5068990723497,34.2347923081762,-14.3841837400463));
#15421=CARTESIAN_POINT('Ctrl Pts',(-6.00825326975288,33.9511278188411,-19.5257715277998));
#15422=CARTESIAN_POINT('Ctrl Pts',(3.91074720947659,33.6674633295059,-20.0514569816771));
#15423=CARTESIAN_POINT('Ctrl Pts',(12.9052441121519,33.3837988401708,-15.8369667826554));
#15424=CARTESIAN_POINT('Ctrl Pts',(18.8489362599963,33.1001343508356,-7.87861062578073));
#15425=CARTESIAN_POINT('Ctrl Pts',(20.3367264736328,32.8164698615006,1.94225587307272));
#15426=CARTESIAN_POINT('Ctrl Pts',(17.0169107711485,32.5328053721653,11.3039667992308));
#15427=CARTESIAN_POINT('Ctrl Pts',(9.67427460687796,32.2491408828303,17.9934245010726));
#15428=CARTESIAN_POINT('Ctrl Pts',(0.0446623068153865,31.965476393495,20.4292063130764));
#15429=CARTESIAN_POINT('Ctrl Pts',(-9.59556289662872,31.68181190416,18.0355545473434));
#15430=CARTESIAN_POINT('Ctrl Pts',(-16.9672830312041,31.3981474148247,11.3782054503749));
#15431=CARTESIAN_POINT('Ctrl Pts',(-20.3281454995571,31.1144829254897,2.03120739099156));
#15432=CARTESIAN_POINT('Ctrl Pts',(-18.8829913196902,30.8308184361545,-7.79629771540332));
#15433=CARTESIAN_POINT('Ctrl Pts',(-12.9747526115673,30.5471539468193,-15.7800946999417));
#15434=CARTESIAN_POINT('Ctrl Pts',(-3.99750972752267,30.2634894574842,-20.034840842762));
#15435=CARTESIAN_POINT('Ctrl Pts',(2.61454075052372,30.0743797979274,-19.7113420388087));
#15436=CARTESIAN_POINT('Ctrl Pts',(5.68902642746934,29.979824968149,-18.779987294375));
#15437=CARTESIAN_POINT('',(-19.60806784889,32.8986676973278,1.44474984699682E-5));
#15438=CARTESIAN_POINT('',(19.6071502971181,34.7133408781159,-5.3770344469173E-6));
#15439=CARTESIAN_POINT('Ctrl Pts',(-19.6082909089168,32.8983955928665,2.25424749588994E-5));
#15440=CARTESIAN_POINT('Ctrl Pts',(-19.6085928730363,32.9065704589966,0.27388935872824));
#15441=CARTESIAN_POINT('Ctrl Pts',(-19.6030753178638,32.914793125717,0.54993871557517));
#15442=CARTESIAN_POINT('Ctrl Pts',(-19.5914086352849,32.9230658996507,0.827919612094989));
#15443=CARTESIAN_POINT('Ctrl Pts',(-19.5780691300721,32.9325248619794,1.14575868872537));
#15444=CARTESIAN_POINT('Ctrl Pts',(-19.556689142194,32.9420491884104,1.46612401383455));
#15445=CARTESIAN_POINT('Ctrl Pts',(-19.5269597681257,32.9516442044187,1.78861075738327));
#15446=CARTESIAN_POINT('Ctrl Pts',(-19.5249874726571,32.9522807535284,1.81000505722756));
#15447=CARTESIAN_POINT('Ctrl Pts',(-19.5229784264605,32.9529176105999,1.83140869150244));
#15448=CARTESIAN_POINT('Ctrl Pts',(-19.5209325378075,32.9535547758746,1.85282154100149));
#15449=CARTESIAN_POINT('Ctrl Pts',(-19.5178539861883,32.95451355053,1.88504253328234));
#15450=CARTESIAN_POINT('Ctrl Pts',(-19.5146921153353,32.9554731142188,1.91728436556692));
#15451=CARTESIAN_POINT('Ctrl Pts',(-19.5114465155284,32.9564333745002,1.94954660354834));
#15452=CARTESIAN_POINT('Ctrl Pts',(-19.4805610043781,32.9655713247688,2.25655787116969));
#15453=CARTESIAN_POINT('Ctrl Pts',(-19.4420927860215,32.9747722035272,2.56541994280988));
#15454=CARTESIAN_POINT('Ctrl Pts',(-19.3957821359033,32.9840412945123,2.8757465102981));
#15455=CARTESIAN_POINT('Ctrl Pts',(-19.3450388507451,32.9941975787755,3.21577606000273));
#15456=CARTESIAN_POINT('Ctrl Pts',(-19.2848788507212,33.004434793939,3.55756466113186));
#15457=CARTESIAN_POINT('Ctrl Pts',(-19.2149628950408,33.0147569270242,3.9005559069101));
#15458=CARTESIAN_POINT('Ctrl Pts',(-19.1474238311555,33.0247281445966,4.23188668019789));
#15459=CARTESIAN_POINT('Ctrl Pts',(-19.0707808512419,33.0347785803775,4.56433955865332));
#15460=CARTESIAN_POINT('Ctrl Pts',(-18.9847338916704,33.044911893728,4.89736653383314));
#15461=CARTESIAN_POINT('Ctrl Pts',(-18.9828485556215,33.0451339201779,4.90466333740022));
#15462=CARTESIAN_POINT('Ctrl Pts',(-18.9809587053503,33.045355986491,4.91196041454114));
#15463=CARTESIAN_POINT('Ctrl Pts',(-18.9790643377505,33.0455780927159,4.91925775921719));
#15464=CARTESIAN_POINT('Ctrl Pts',(-18.9182810852817,33.0527046603063,5.15340257029915));
#15465=CARTESIAN_POINT('Ctrl Pts',(-18.8528467922059,33.0598721953339,5.3878239610368));
#15466=CARTESIAN_POINT('Ctrl Pts',(-18.7826589807856,33.0670819226624,5.6223170549225));
#15467=CARTESIAN_POINT('Ctrl Pts',(-18.6824942406595,33.077370895201,5.95696119519592));
#15468=CARTESIAN_POINT('Ctrl Pts',(-18.5726489489016,33.0877457272497,6.29175093217839));
#15469=CARTESIAN_POINT('Ctrl Pts',(-18.4528280539972,33.0982061813589,6.62604560064917));
#15470=CARTESIAN_POINT('Ctrl Pts',(-18.3345479549314,33.1085321228342,6.9560415211054));
#15471=CARTESIAN_POINT('Ctrl Pts',(-18.206547134037,33.1189414980739,7.28555504662934));
#15472=CARTESIAN_POINT('Ctrl Pts',(-18.0685490634081,33.1294340611575,7.6139196621368));
#15473=CARTESIAN_POINT('Ctrl Pts',(-17.9315356920817,33.1398517534876,7.93994119845228));
#15474=CARTESIAN_POINT('Ctrl Pts',(-17.7846672037381,33.1503514503129,8.26483023013041));
#15475=CARTESIAN_POINT('Ctrl Pts',(-17.6276806030652,33.1609328994168,8.5878838070734));
#15476=CARTESIAN_POINT('Ctrl Pts',(-17.4723329400964,33.1714038783542,8.90756470962628));
#15477=CARTESIAN_POINT('Ctrl Pts',(-17.3070773023796,33.1819549110839,9.22544831631004));
#15478=CARTESIAN_POINT('Ctrl Pts',(-17.1316667817181,33.192585747855,9.54080302129973));
#15479=CARTESIAN_POINT('Ctrl Pts',(-17.0389206465324,33.1982066708224,9.70754290662759));
#15480=CARTESIAN_POINT('Ctrl Pts',(-16.943335713456,33.2038499040275,9.8735749501412));
#15481=CARTESIAN_POINT('Ctrl Pts',(-16.8448764346865,33.209515410561,10.0387851617855));
#15482=CARTESIAN_POINT('Ctrl Pts',(-16.6678627751719,33.2197010635237,10.3358060674617));
#15483=CARTESIAN_POINT('Ctrl Pts',(-16.481557074168,33.2299595944331,10.630173391678));
#15484=CARTESIAN_POINT('Ctrl Pts',(-16.285973784537,33.2402901672805,10.9213171969192));
#15485=CARTESIAN_POINT('Ctrl Pts',(-16.2663225668539,33.2413281308826,10.9505698508891));
#15486=CARTESIAN_POINT('Ctrl Pts',(-16.2465776817199,33.242366814635,10.9797899634541));
#15487=CARTESIAN_POINT('Ctrl Pts',(-16.2267392532046,33.2434063389997,11.0089770279004));
#15488=CARTESIAN_POINT('Ctrl Pts',(-16.1268685007383,33.2486395196635,11.1559107472874));
#15489=CARTESIAN_POINT('Ctrl Pts',(-16.0246254763153,33.2538915971248,11.3020046834027));
#15490=CARTESIAN_POINT('Ctrl Pts',(-15.9200146501636,33.2591624648086,11.4471817013131));
#15491=CARTESIAN_POINT('Ctrl Pts',(-15.8089627892187,33.2647578671834,11.6012974711474));
#15492=CARTESIAN_POINT('Ctrl Pts',(-15.6952425430157,33.2703744436933,11.7543799649783));
#15493=CARTESIAN_POINT('Ctrl Pts',(-15.5788617629769,33.2760122561492,11.9063339890299));
#15494=CARTESIAN_POINT('Ctrl Pts',(-15.3546200594627,33.2868751552361,12.1991179796322));
#15495=CARTESIAN_POINT('Ctrl Pts',(-15.1204987538341,33.2978167011555,12.4877150849421));
#15496=CARTESIAN_POINT('Ctrl Pts',(-14.8765764335691,33.308836693897,12.771414290908));
#15497=CARTESIAN_POINT('Ctrl Pts',(-14.7844711208502,33.3129978542062,12.8785393955529));
#15498=CARTESIAN_POINT('Ctrl Pts',(-14.690968744479,33.3171702251184,12.9849656991681));
#15499=CARTESIAN_POINT('Ctrl Pts',(-14.5960746185252,33.3213537586802,13.0906534527251));
#15500=CARTESIAN_POINT('Ctrl Pts',(-14.4415785087399,33.3281649248505,13.26272255197));
#15501=CARTESIAN_POINT('Ctrl Pts',(-14.2833930243111,33.3350056657902,13.4328343342191));
#15502=CARTESIAN_POINT('Ctrl Pts',(-14.121545618675,33.3418760081425,13.600812019578));
#15503=CARTESIAN_POINT('Ctrl Pts',(-13.8622329604521,33.3528837022805,13.8699466401876));
#15504=CARTESIAN_POINT('Ctrl Pts',(-13.5935179503677,33.3639672794921,14.1336051685872));
#15505=CARTESIAN_POINT('Ctrl Pts',(-13.3155381832567,33.3751264765699,14.3910283685581));
#15506=CARTESIAN_POINT('Ctrl Pts',(-13.0405739448574,33.3861646185093,14.6456590377681));
#15507=CARTESIAN_POINT('Ctrl Pts',(-12.756544842287,33.3972767480541,14.8941889351212));
#15508=CARTESIAN_POINT('Ctrl Pts',(-12.4636157439454,33.4084625936102,15.135843341273));
#15509=CARTESIAN_POINT('Ctrl Pts',(-12.1724479941919,33.4195811799783,15.3760447075954));
#15510=CARTESIAN_POINT('Ctrl Pts',(-11.8724869067573,33.4307725980248,15.609453055547));
#15511=CARTESIAN_POINT('Ctrl Pts',(-11.5639264824624,33.4420365717935,15.8352674980135));
#15512=CARTESIAN_POINT('Ctrl Pts',(-11.2581237772711,33.4531998752454,16.0590637529458));
#15513=CARTESIAN_POINT('Ctrl Pts',(-10.9438747280805,33.4644344427771,16.2754012505659));
#15514=CARTESIAN_POINT('Ctrl Pts',(-10.6214003681572,33.4757400043152,16.483460550031));
#15515=CARTESIAN_POINT('Ctrl Pts',(-10.4339467832374,33.482311900575,16.6044049301358));
#15516=CARTESIAN_POINT('Ctrl Pts',(-10.243714412213,33.4889077862134,16.7225513043554));
#15517=CARTESIAN_POINT('Ctrl Pts',(-10.0507518086443,33.4955276090543,16.8377324036493));
#15518=CARTESIAN_POINT('Ctrl Pts',(-9.77603160448007,33.5049522283783,17.0017153440154));
#15519=CARTESIAN_POINT('Ctrl Pts',(-9.49577664830688,33.5144280911649,17.1596909900972));
#15520=CARTESIAN_POINT('Ctrl Pts',(-9.21024064750174,33.5239492937843,17.3113216449085));
#15521=CARTESIAN_POINT('Ctrl Pts',(-9.15106359158312,33.5259225536822,17.3427469492954));
#15522=CARTESIAN_POINT('Ctrl Pts',(-9.09165966565107,33.5278977437898,17.3738997286834));
#15523=CARTESIAN_POINT('Ctrl Pts',(-9.03203154794363,33.5298756554532,17.4047777871799));
#15524=CARTESIAN_POINT('Ctrl Pts',(-8.87352614419836,33.5351334046301,17.4868588475427));
#15525=CARTESIAN_POINT('Ctrl Pts',(-8.71343535425045,33.5404063281072,17.5669944054666));
#15526=CARTESIAN_POINT('Ctrl Pts',(-8.55180514661257,33.5456943244162,17.6451275873169));
#15527=CARTESIAN_POINT('Ctrl Pts',(-8.36165187717192,33.5519154992923,17.7370490183275));
#15528=CARTESIAN_POINT('Ctrl Pts',(-8.16936781065285,33.5581575315398,17.8261990286052));
#15529=CARTESIAN_POINT('Ctrl Pts',(-7.97503210691634,33.5644204858441,17.9124834778033));
#15530=CARTESIAN_POINT('Ctrl Pts',(-7.61789734662218,33.5759300470889,18.0710502027489));
#15531=CARTESIAN_POINT('Ctrl Pts',(-7.2538305244174,33.587510079761,18.2199404218533));
#15532=CARTESIAN_POINT('Ctrl Pts',(-6.88335789452339,33.5991603611137,18.3585547677161));
#15533=CARTESIAN_POINT('Ctrl Pts',(-6.82570759357334,33.600973294572,18.3801249408144));
#15534=CARTESIAN_POINT('Ctrl Pts',(-6.7679022849514,33.6027879340686,18.4014462411744));
#15535=CARTESIAN_POINT('Ctrl Pts',(-6.70994404335817,33.604604275259,18.4225163679865));
#15536=CARTESIAN_POINT('Ctrl Pts',(-6.39786882799431,33.61438433505,18.5359681253533));
#15537=CARTESIAN_POINT('Ctrl Pts',(-6.08135738187011,33.6242136574027,18.6421385085195));
#15538=CARTESIAN_POINT('Ctrl Pts',(-5.76075039786546,33.634092132426,18.7406622694308));
#15539=CARTESIAN_POINT('Ctrl Pts',(-5.37133602531171,33.6460906862472,18.8603308058354));
#15540=CARTESIAN_POINT('Ctrl Pts',(-4.97587780287354,33.6581617220716,18.968718981947));
#15541=CARTESIAN_POINT('Ctrl Pts',(-4.57503469048405,33.6703049224315,19.065152469068));
#15542=CARTESIAN_POINT('Ctrl Pts',(-4.18976111465806,33.6819764569547,19.1578402894748));
#15543=CARTESIAN_POINT('Ctrl Pts',(-3.7995130683522,33.6937146581588,19.2394839695451));
#15544=CARTESIAN_POINT('Ctrl Pts',(-3.40492401076129,33.7055192319218,19.3094652998933));
#15545=CARTESIAN_POINT('Ctrl Pts',(-3.01237854535076,33.7172626693351,19.3790841941912));
#15546=CARTESIAN_POINT('Ctrl Pts',(-2.61553686372607,33.7290717929856,19.4371612342797));
#15547=CARTESIAN_POINT('Ctrl Pts',(-2.21507059330766,33.7409463104658,19.4830686590279));
#15548=CARTESIAN_POINT('Ctrl Pts',(-1.81740506200161,33.7527377811878,19.5286550212309));
#15549=CARTESIAN_POINT('Ctrl Pts',(-1.41616542789105,33.7645937336174,19.5622413955448));
#15550=CARTESIAN_POINT('Ctrl Pts',(-1.01205737457756,33.7765138878512,19.5831941423988));
#15551=CARTESIAN_POINT('Ctrl Pts',(-0.955380150213065,33.7781857210415,
19.5861328206181));
#15552=CARTESIAN_POINT('Ctrl Pts',(-0.898646579972999,33.7798588171524,
19.5888229545214));
#15553=CARTESIAN_POINT('Ctrl Pts',(-0.841858687654856,33.7815331754334,
19.591262765848));
#15554=CARTESIAN_POINT('Ctrl Pts',(-0.548308922856394,33.7901883210905,
19.6038747155413));
#15555=CARTESIAN_POINT('Ctrl Pts',(-0.253305121782359,33.7988827542027,
19.6098035954444));
#15556=CARTESIAN_POINT('Ctrl Pts',(0.04285518491871,33.8076039037666,19.6089377726814));
#15557=CARTESIAN_POINT('Ctrl Pts',(0.155369795705016,33.8109171659648,19.6086088369362));
#15558=CARTESIAN_POINT('Ctrl Pts',(0.26805143641501,33.8142342500467,19.6072991846907));
#15559=CARTESIAN_POINT('Ctrl Pts',(0.380883869450775,33.8175584879154,19.6050070545862));
#15560=CARTESIAN_POINT('Ctrl Pts',(0.578015305768169,33.8233663196538,19.6010024356343));
#15561=CARTESIAN_POINT('Ctrl Pts',(0.775605987093296,33.8291895065032,19.5939919480486));
#15562=CARTESIAN_POINT('Ctrl Pts',(0.97356510469969,33.8350279319037,19.5839473333891));
#15563=CARTESIAN_POINT('Ctrl Pts',(1.1847259396583,33.8412557166974,19.5732328523186));
#15564=CARTESIAN_POINT('Ctrl Pts',(1.39630603569299,33.8475008394326,19.559066052132));
#15565=CARTESIAN_POINT('Ctrl Pts',(1.60819117179809,33.8537633602396,19.5414133179078));
#15566=CARTESIAN_POINT('Ctrl Pts',(1.95302187437007,33.8639552476434,19.5126845224068));
#15567=CARTESIAN_POINT('Ctrl Pts',(2.2986620295239,33.8741931093697,19.4747227108498));
#15568=CARTESIAN_POINT('Ctrl Pts',(2.64459972876635,33.8844767245407,19.4273848687494));
#15569=CARTESIAN_POINT('Ctrl Pts',(2.70811900133956,33.8863649482195,19.4186929415556));
#15570=CARTESIAN_POINT('Ctrl Pts',(2.77164822357209,33.8882547176297,19.4096849210053));
#15571=CARTESIAN_POINT('Ctrl Pts',(2.83518411569851,33.8901460355398,19.400359940938));
#15572=CARTESIAN_POINT('Ctrl Pts',(3.24242266524638,33.9022685939342,19.3405907108216));
#15573=CARTESIAN_POINT('Ctrl Pts',(3.64994004005503,33.9144545542119,19.2677990457388));
#15574=CARTESIAN_POINT('Ctrl Pts',(4.05684613738695,33.9267036268379,19.1817588140565));
#15575=CARTESIAN_POINT('Ctrl Pts',(4.46028288913773,33.9388482619382,19.0964521749635));
#15576=CARTESIAN_POINT('Ctrl Pts',(4.86311875798633,33.9510549370545,18.9981219144199));
#15577=CARTESIAN_POINT('Ctrl Pts',(5.26443543299958,33.9633233520375,18.8865540232086));
#15578=CARTESIAN_POINT('Ctrl Pts',(5.66388777772878,33.9755347736808,18.7755044244362));
#15579=CARTESIAN_POINT('Ctrl Pts',(6.06183505717644,33.9878073622066,18.6513398859146));
#15580=CARTESIAN_POINT('Ctrl Pts',(6.45732066204426,34.0001408141226,18.5138559195848));
#15581=CARTESIAN_POINT('Ctrl Pts',(6.84991957388226,34.0123842428132,18.377375463882));
#15582=CARTESIAN_POINT('Ctrl Pts',(7.24009263688046,34.0246876489515,18.2277692983443));
#15583=CARTESIAN_POINT('Ctrl Pts',(7.62685315814767,34.0370507384474,18.0648440526179));
#15584=CARTESIAN_POINT('Ctrl Pts',(7.94347393528025,34.0471717585327,17.9314656050262));
#15585=CARTESIAN_POINT('Ctrl Pts',(8.25780676480461,34.0573327773601,17.7891610302637));
#15586=CARTESIAN_POINT('Ctrl Pts',(8.56928443124748,34.0675336399947,17.6378276991551));
#15587=CARTESIAN_POINT('Ctrl Pts',(8.8099174325308,34.0754143468829,17.5209146823255));
#15588=CARTESIAN_POINT('Ctrl Pts',(9.04885067577731,34.0833263265324,17.3986191793739));
#15589=CARTESIAN_POINT('Ctrl Pts',(9.28585160803299,34.0912533964725,17.2709831187404));
#15590=CARTESIAN_POINT('Ctrl Pts',(9.42290229772696,34.0958373885783,17.1971749274681));
#15591=CARTESIAN_POINT('Ctrl Pts',(9.5593069868417,34.1004263790853,17.12158075447));
#15592=CARTESIAN_POINT('Ctrl Pts',(9.69502632110683,34.1050279404269,17.0442188871365));
#15593=CARTESIAN_POINT('Ctrl Pts',(9.87889734484477,34.1112620838468,16.9394099015788));
#15594=CARTESIAN_POINT('Ctrl Pts',(10.0615055214229,34.1175113390135,16.8313493527876));
#15595=CARTESIAN_POINT('Ctrl Pts',(10.2427396127036,34.1237755817042,16.7200672708565));
#15596=CARTESIAN_POINT('Ctrl Pts',(10.4246952777965,34.1300647651411,16.6083421252859));
#15597=CARTESIAN_POINT('Ctrl Pts',(10.6052658960465,34.1363690569248,16.4933697360874));
#15598=CARTESIAN_POINT('Ctrl Pts',(10.7843359465158,34.1426885122107,16.3751828450734));
#15599=CARTESIAN_POINT('Ctrl Pts',(10.9964931203659,34.1501756256069,16.2351583311028));
#15600=CARTESIAN_POINT('Ctrl Pts',(11.2065440994657,34.1576840007104,16.0906215566207));
#15601=CARTESIAN_POINT('Ctrl Pts',(11.4142924223227,34.165213493724,15.9416298282771));
#15602=CARTESIAN_POINT('Ctrl Pts',(11.5547416820714,34.1703038439396,15.840903248795));
#15603=CARTESIAN_POINT('Ctrl Pts',(11.6941383872695,34.1754038526007,15.7381406276448));
#15604=CARTESIAN_POINT('Ctrl Pts',(11.8324202689706,34.1805135453351,15.6333609152783));
#15605=CARTESIAN_POINT('Ctrl Pts',(12.1735072516762,34.1931171464425,15.3749105998777));
#15606=CARTESIAN_POINT('Ctrl Pts',(12.5078147930961,34.2057795016377,15.1041853404307));
#15607=CARTESIAN_POINT('Ctrl Pts',(12.8343806612191,34.2185003138489,14.8214887341365));
#15608=CARTESIAN_POINT('Ctrl Pts',(13.1585189688914,34.2311265646142,14.5408935816927));
#15609=CARTESIAN_POINT('Ctrl Pts',(13.4750302817327,34.2438104057652,14.248504385668));
#15610=CARTESIAN_POINT('Ctrl Pts',(13.7829322017174,34.2565515325629,13.9446483560781));
#15611=CARTESIAN_POINT('Ctrl Pts',(14.0895504943994,34.2692395422568,13.6420590866816));
#15612=CARTESIAN_POINT('Ctrl Pts',(14.387631058849,34.2819843601986,13.3280983618501));
#15613=CARTESIAN_POINT('Ctrl Pts',(14.6761621313085,34.2947856825658,13.0031198888304));
#15614=CARTESIAN_POINT('Ctrl Pts',(14.9629113605988,34.3075079495001,12.6801483423693));
#15615=CARTESIAN_POINT('Ctrl Pts',(15.2402286943296,34.3202860243588,12.3462946888132));
#15616=CARTESIAN_POINT('Ctrl Pts',(15.5070795192187,34.3331196173218,12.0019367564607));
#15617=CARTESIAN_POINT('Ctrl Pts',(15.6482233438588,34.3399076135568,11.8197975570124));
#15618=CARTESIAN_POINT('Ctrl Pts',(15.7864383514585,34.346711141783,11.6347201910017));
#15619=CARTESIAN_POINT('Ctrl Pts',(15.9215666895229,34.3535301612175,11.4467640962955));
#15620=CARTESIAN_POINT('Ctrl Pts',(16.0623300966736,34.3606335447324,11.2509699300639));
#15621=CARTESIAN_POINT('Ctrl Pts',(16.1997518581191,34.3677620058924,11.0520558399504));
#15622=CARTESIAN_POINT('Ctrl Pts',(16.3337005032715,34.3748987646067,10.8501319636279));
#15623=CARTESIAN_POINT('Ctrl Pts',(16.442908567054,34.3807173497816,10.6855038291698));
#15624=CARTESIAN_POINT('Ctrl Pts',(16.5498081359055,34.3865413918545,10.5188747976862));
#15625=CARTESIAN_POINT('Ctrl Pts',(16.6543478821752,34.3923837492899,10.3503177163188));
#15626=CARTESIAN_POINT('Ctrl Pts',(16.7814477160388,34.3994869103928,10.1453853551567));
#15627=CARTESIAN_POINT('Ctrl Pts',(16.9050498620614,34.4066071839212,9.93759790809176));
#15628=CARTESIAN_POINT('Ctrl Pts',(17.0250385179436,34.4137444212914,9.72707779720943));
#15629=CARTESIAN_POINT('Ctrl Pts',(17.123743932665,34.4196156761148,9.55389913545137));
#15630=CARTESIAN_POINT('Ctrl Pts',(17.2200040270528,34.425498416315,9.37887134624144));
#15631=CARTESIAN_POINT('Ctrl Pts',(17.3137532584211,34.4313926864696,9.20206515845337));
#15632=CARTESIAN_POINT('Ctrl Pts',(17.3854420105921,34.4358999540619,9.06686389020145));
#15633=CARTESIAN_POINT('Ctrl Pts',(17.4556625229386,34.4404139609639,8.93062276290679));
#15634=CARTESIAN_POINT('Ctrl Pts',(17.5243851645159,34.4449346677795,8.79337395517787));
#15635=CARTESIAN_POINT('Ctrl Pts',(17.65339431079,34.4534211361901,8.53572449488579));
#15636=CARTESIAN_POINT('Ctrl Pts',(17.7771251470372,34.4619311959453,8.27452331041495));
#15637=CARTESIAN_POINT('Ctrl Pts',(17.8953783364426,34.4704648688756,8.00999106380478));
#15638=CARTESIAN_POINT('Ctrl Pts',(18.0759134406274,34.4834930801169,7.60613424656232));
#15639=CARTESIAN_POINT('Ctrl Pts',(18.243682599321,34.4965762272808,7.19451081214441));
#15640=CARTESIAN_POINT('Ctrl Pts',(18.397958724201,34.5097140152533,6.77594304457272));
#15641=CARTESIAN_POINT('Ctrl Pts',(18.5513441248806,34.5227759512708,6.35979190783313));
#15642=CARTESIAN_POINT('Ctrl Pts',(18.6913918522157,34.5358918981659,5.93677636953551));
#15643=CARTESIAN_POINT('Ctrl Pts',(18.8173655812906,34.5490615551418,5.50775130958619));
#15644=CARTESIAN_POINT('Ctrl Pts',(18.8796275500387,34.5555706009332,5.29570753608764));
#15645=CARTESIAN_POINT('Ctrl Pts',(18.9384512036568,34.5620927668661,5.08219648772055));
#15646=CARTESIAN_POINT('Ctrl Pts',(18.9937456574894,34.5686280165718,4.86732566203501));
#15647=CARTESIAN_POINT('Ctrl Pts',(19.1041200155177,34.5816731583685,4.43841773727514));
#15648=CARTESIAN_POINT('Ctrl Pts',(19.2004335317401,34.5947703925359,4.00408914757421));
#15649=CARTESIAN_POINT('Ctrl Pts',(19.2819435698154,34.6079156704051,3.56522839308395));
#15650=CARTESIAN_POINT('Ctrl Pts',(19.3470420917324,34.6184142320508,3.21472939787618));
#15651=CARTESIAN_POINT('Ctrl Pts',(19.402697770768,34.6289434381011,2.86134043686764));
#15652=CARTESIAN_POINT('Ctrl Pts',(19.4485224049098,34.6395012393539,2.50553596097181));
#15653=CARTESIAN_POINT('Ctrl Pts',(19.4759455080934,34.6458194059595,2.29260981244034));
#15654=CARTESIAN_POINT('Ctrl Pts',(19.4998560531894,34.6521556698931,2.07881903484789));
#15655=CARTESIAN_POINT('Ctrl Pts',(19.5202108086183,34.6584946625218,1.86427604109788));
#15656=CARTESIAN_POINT('Ctrl Pts',(19.5423460794295,34.6653881532834,1.63096607656154));
#15657=CARTESIAN_POINT('Ctrl Pts',(19.5602762411585,34.6722848066466,1.39676616354664));
#15658=CARTESIAN_POINT('Ctrl Pts',(19.573985472431,34.6792015904008,1.1618250442761));
#15659=CARTESIAN_POINT('Ctrl Pts',(19.5746866266279,34.6795553470676,1.14980905676181));
#15660=CARTESIAN_POINT('Ctrl Pts',(19.5753767159101,34.6799091341285,1.13779113105545));
#15661=CARTESIAN_POINT('Ctrl Pts',(19.5760557356349,34.6802629514843,1.12577128718941));
#15662=CARTESIAN_POINT('Ctrl Pts',(19.5971614770129,34.6912605371687,0.75216252920485));
#15663=CARTESIAN_POINT('Ctrl Pts',(19.6075723226645,34.7022872859639,0.376698188105972));
#15664=CARTESIAN_POINT('Ctrl Pts',(19.6071502971181,34.7133408781159,-5.3770344469173E-6));
#15665=CARTESIAN_POINT('Ctrl Pts',(-19.6077918255751,32.8988917644348,5.58146868537087E-6));
#15666=CARTESIAN_POINT('Ctrl Pts',(-19.6077152820827,32.8988227915675,6.65365066736548E-9));
#15667=CARTESIAN_POINT('Ctrl Pts',(-19.6076386594906,32.8987539066949,6.64460186688539E-9));
#15668=CARTESIAN_POINT('Ctrl Pts',(-19.5236003734691,32.8232022137943,4.32759208739503E-8));
#15669=CARTESIAN_POINT('Ctrl Pts',(-19.4506757547084,32.7357467893431,5.65066558846609E-8));
#15670=CARTESIAN_POINT('Ctrl Pts',(-19.390666463993,32.6401379081656,5.7081472598321E-8));
#15671=CARTESIAN_POINT('Ctrl Pts',(19.6070518613619,32.8855173776644,-8.32228674450992E-6));
#15672=CARTESIAN_POINT('Ctrl Pts',(19.6051026014822,32.8305568558095,1.85667856682551));
#15673=CARTESIAN_POINT('Ctrl Pts',(19.3416351319462,32.7780802077845,3.63566013779013));
#15674=CARTESIAN_POINT('Ctrl Pts',(18.4265726428264,32.6775665050071,6.92190246572483));
#15675=CARTESIAN_POINT('Ctrl Pts',(17.7719354900911,32.6295294502548,8.42849621134404));
#15676=CARTESIAN_POINT('Ctrl Pts',(16.9958016974879,32.5841972216355,9.77622780442506));
#15677=CARTESIAN_POINT('Ctrl Pts',(19.6072153061834,32.8857813340333,-1.83594615221567E-6));
#15678=CARTESIAN_POINT('Ctrl Pts',(19.5001263905727,32.9821561073337,-1.33473679176024E-6));
#15679=CARTESIAN_POINT('Ctrl Pts',(19.4104856681441,33.0976427079898,-5.73665570247444E-7));
#15680=CARTESIAN_POINT('Ctrl Pts',(19.3431191464673,33.2249222991579,-2.07397072883553E-7));
#15681=CARTESIAN_POINT('Ctrl Pts',(19.3187996953709,33.2708704899793,-7.5173401472322E-8));
#15682=CARTESIAN_POINT('Ctrl Pts',(19.2973826988058,33.3183552454268,5.92879544880608E-9));
#15683=CARTESIAN_POINT('Ctrl Pts',(19.2790937045885,33.3670314818619,5.79299275216254E-9));
#15684=CARTESIAN_POINT('Ctrl Pts',(19.2100687320148,33.5507417419776,5.28045607818058E-9));
#15685=CARTESIAN_POINT('Ctrl Pts',(19.1855803881215,33.7514700769371,3.25108564779964E-9));
#15686=CARTESIAN_POINT('Ctrl Pts',(19.209260715477,33.9461147364372,5.44589262574416E-9));
#15687=CARTESIAN_POINT('Ctrl Pts',(19.230067399774,34.1171389760734,7.3743571370726E-9));
#15688=CARTESIAN_POINT('Ctrl Pts',(19.2880619756878,34.2834881176138,8.09373087231843E-7));
#15689=CARTESIAN_POINT('Ctrl Pts',(19.3765863670262,34.4315489005922,-1.95532860252136E-6));
#15690=CARTESIAN_POINT('Ctrl Pts',(19.439088887347,34.5360870053665,-3.90734229376835E-6));
#15691=CARTESIAN_POINT('Ctrl Pts',(19.5168112506062,34.6315078672274,-7.63815453998722E-6));
#15692=CARTESIAN_POINT('Ctrl Pts',(19.6074137308755,34.7130043353955,-1.48012370780541E-5));
#15693=CARTESIAN_POINT('Ctrl Pts',(2.35308711660641,55.6631561682667,19.4810141131675));
#15694=CARTESIAN_POINT('Ctrl Pts',(-0.836177570637163,55.5686013384883,
19.86624137102));
#15695=CARTESIAN_POINT('Ctrl Pts',(-7.40437233443277,55.3794916789315,19.040577712698));
#15696=CARTESIAN_POINT('Ctrl Pts',(-15.5097781103957,55.0958271895964,13.2964668168065));
#15697=CARTESIAN_POINT('Ctrl Pts',(-19.9471456815097,54.8121627002612,4.41072023820918));
#15698=CARTESIAN_POINT('Ctrl Pts',(-19.6697430247666,54.5284982109261,-5.51852151147492));
#15699=CARTESIAN_POINT('Ctrl Pts',(-14.7420297594324,54.2448337215909,-14.1427836181502));
#15700=CARTESIAN_POINT('Ctrl Pts',(-6.32948010341479,53.9611692322558,-19.4238840093808));
#15701=CARTESIAN_POINT('Ctrl Pts',(3.57945598289861,53.6775047429206,-20.1130676885921));
#15702=CARTESIAN_POINT('Ctrl Pts',(12.6421595856548,53.3938402535855,-16.0475619479634));
#15703=CARTESIAN_POINT('Ctrl Pts',(18.716273712003,53.1101757642503,-8.18837881994133));
#15704=CARTESIAN_POINT('Ctrl Pts',(20.3658389755175,52.8265112749152,1.60652866949811));
#15705=CARTESIAN_POINT('Ctrl Pts',(17.2009151616198,52.54284678558,11.0216583145532));
#15706=CARTESIAN_POINT('Ctrl Pts',(9.96968294609888,52.2591822962449,17.8312589283967));
#15707=CARTESIAN_POINT('Ctrl Pts',(0.381613941123223,51.9755178069097,20.4255421529369));
#15708=CARTESIAN_POINT('Ctrl Pts',(-9.29666955748432,51.6918533175746,18.1912156516937));
#15709=CARTESIAN_POINT('Ctrl Pts',(-16.7772150983034,51.4081888282394,11.6564765993009));
#15710=CARTESIAN_POINT('Ctrl Pts',(-20.2916183484425,51.1245243389043,2.36614013857206));
#15711=CARTESIAN_POINT('Ctrl Pts',(-19.0090722426265,50.8408598495692,-7.48355299426692));
#15712=CARTESIAN_POINT('Ctrl Pts',(-13.2327714994836,50.557195360234,-15.5641303109225));
#15713=CARTESIAN_POINT('Ctrl Pts',(-4.3282365833005,50.2735308708989,-19.96533900255));
#15714=CARTESIAN_POINT('Ctrl Pts',(5.59949572763116,49.9898663815637,-19.646731056189));
#15715=CARTESIAN_POINT('Ctrl Pts',(14.2035043067966,49.7062018922286,-14.683625538629));
#15716=CARTESIAN_POINT('Ctrl Pts',(19.4497969873469,49.4225374028934,-6.24930321681794));
#15717=CARTESIAN_POINT('Ctrl Pts',(20.0981474222916,49.1388729135583,3.66235767703155));
#15718=CARTESIAN_POINT('Ctrl Pts',(15.9952852251765,48.8552084242231,12.7082352871608));
#15719=CARTESIAN_POINT('Ctrl Pts',(8.11112918050874,48.571543934888,18.7498793855759));
#15720=CARTESIAN_POINT('Ctrl Pts',(-1.69050207272523,48.2878794455528,20.35904212617));
#15721=CARTESIAN_POINT('Ctrl Pts',(-11.0924977459054,48.0042149562177,17.1553165902359));
#15722=CARTESIAN_POINT('Ctrl Pts',(-17.8722211123635,47.7205504668825,9.89606518091128));
#15723=CARTESIAN_POINT('Ctrl Pts',(-20.4269419990139,47.4368859775474,0.297378753067758));
#15724=CARTESIAN_POINT('Ctrl Pts',(-18.1527230433581,47.1532214882123,-9.37160816856904));
#15725=CARTESIAN_POINT('Ctrl Pts',(-11.5871908037557,46.8695569988771,-16.8251419854719));
#15726=CARTESIAN_POINT('Ctrl Pts',(-2.28244055807874,46.585892509542,-20.3012033794262));
#15727=CARTESIAN_POINT('Ctrl Pts',(7.56187983711918,46.3022280202068,-18.9780496069259));
#15728=CARTESIAN_POINT('Ctrl Pts',(15.618567857874,46.0185635308717,-13.1684749163659));
#15729=CARTESIAN_POINT('Ctrl Pts',(19.9830182146419,45.7348990415365,-4.24586582304055));
#15730=CARTESIAN_POINT('Ctrl Pts',(19.6234725454198,45.4512345522014,5.6804681860849));
#15731=CARTESIAN_POINT('Ctrl Pts',(14.6249276356951,45.1675700628662,14.2639365255409));
#15732=CARTESIAN_POINT('Ctrl Pts',(6.1690421336071,44.8839055735311,19.4754027611177));
#15733=CARTESIAN_POINT('Ctrl Pts',(-3.74520817655413,44.6002410841959,20.082873531152));
#15734=CARTESIAN_POINT('Ctrl Pts',(-12.7740893021154,44.3165765948608,15.9427424258048));
#15735=CARTESIAN_POINT('Ctrl Pts',(-18.7831689917446,44.0329121055256,8.03373861794982));
#15736=CARTESIAN_POINT('Ctrl Pts',(-20.351897643337,43.7492476161905,-1.77444522854548));
#15737=CARTESIAN_POINT('Ctrl Pts',(-17.1094269777999,43.4655831268553,-11.163149288857));
#15738=CARTESIAN_POINT('Ctrl Pts',(-9.82227876746288,43.1819186375202,-17.9128789804492));
#15739=CARTESIAN_POINT('Ctrl Pts',(-0.213138685564806,42.898254148185,-20.4279946508386));
#15740=CARTESIAN_POINT('Ctrl Pts',(9.44638749380751,42.6145896588499,-18.1139216314637));
#15741=CARTESIAN_POINT('Ctrl Pts',(16.8727826965986,42.3309251695147,-11.5177080023473));
#15742=CARTESIAN_POINT('Ctrl Pts',(20.3104431872471,42.0472606801796,-2.19870213798534));
#15743=CARTESIAN_POINT('Ctrl Pts',(18.9467042160094,41.7635961908444,7.64007806930176));
#15744=CARTESIAN_POINT('Ctrl Pts',(13.1039543936255,41.4799317015093,15.6727397988915));
#15745=CARTESIAN_POINT('Ctrl Pts',(4.16342285401973,41.1962672121741,20.0003575891181));
#15746=CARTESIAN_POINT('Ctrl Pts',(-5.76134404010869,40.912602722839,19.5998803161013));
#15747=CARTESIAN_POINT('Ctrl Pts',(-14.3241261700974,40.6289382335039,14.5659810180111));
#15748=CARTESIAN_POINT('Ctrl Pts',(-19.5006773325508,40.3452737441687,6.08867613901365));
#15749=CARTESIAN_POINT('Ctrl Pts',(-20.0672581074617,40.0616092548336,-3.82799498463215));
#15750=CARTESIAN_POINT('Ctrl Pts',(-15.8899285013867,39.7779447654984,-12.8397260786543));
#15751=CARTESIAN_POINT('Ctrl Pts',(-7.95621143231152,39.4942802761632,-18.8161391682379));
#15752=CARTESIAN_POINT('Ctrl Pts',(1.85835820784766,39.2106157868282,-20.3444070526613));
#15753=CARTESIAN_POINT('Ctrl Pts',(11.2336109894543,38.926951297493,-17.0632463996203));
#15754=CARTESIAN_POINT('Ctrl Pts',(17.9532322189983,38.6432868081578,-9.74832531460192));
#15755=CARTESIAN_POINT('Ctrl Pts',(20.4286999009559,38.3596223188227,-0.12889499355195));
#15756=CARTESIAN_POINT('Ctrl Pts',(18.0748121707474,38.0759578294876,9.52100617250831));
#15757=CARTESIAN_POINT('Ctrl Pts',(11.4480293296981,37.7922933401524,16.9201364657096));
#15758=CARTESIAN_POINT('Ctrl Pts',(2.11492632471884,37.5086288508173,20.3193375935092));
#15759=CARTESIAN_POINT('Ctrl Pts',(-7.71814636969478,37.2249643614821,18.9150366117471));
#15760=CARTESIAN_POINT('Ctrl Pts',(-15.726645213299,36.941299872147,13.0392110278167));
#15761=CARTESIAN_POINT('Ctrl Pts',(-20.017356820919,36.6576353828118,4.08090907120032));
#15762=CARTESIAN_POINT('Ctrl Pts',(-19.5759547942569,36.3739708934767,-5.84212189597385));
#15763=CARTESIAN_POINT('Ctrl Pts',(-14.5067866363524,36.0903064041415,-14.3840722555241));
#15764=CARTESIAN_POINT('Ctrl Pts',(-6.00820670381315,35.8066419148064,-19.5256201937797));
#15765=CARTESIAN_POINT('Ctrl Pts',(3.91071690116573,35.5229774254712,-20.0513015727259));
#15766=CARTESIAN_POINT('Ctrl Pts',(12.9051440864865,35.2393129361361,-15.836844039274));
#15767=CARTESIAN_POINT('Ctrl Pts',(18.8487901790361,34.9556484468009,-7.87854956109791));
#15768=CARTESIAN_POINT('Ctrl Pts',(20.3365688392524,34.6719839574659,1.94224081642136));
#15769=CARTESIAN_POINT('Ctrl Pts',(17.0167789114055,34.3883194681306,11.3038791944104));
#15770=CARTESIAN_POINT('Ctrl Pts',(9.67419956761905,34.1046549787955,17.9932850304986));
#15771=CARTESIAN_POINT('Ctrl Pts',(0.0446620780017708,33.8209904894603,
20.4290480022488));
#15772=CARTESIAN_POINT('Ctrl Pts',(-9.59548876001614,33.5373260001252,18.0354147123321));
#15773=CARTESIAN_POINT('Ctrl Pts',(-16.9671510611812,33.2536615107901,11.3781173646993));
#15774=CARTESIAN_POINT('Ctrl Pts',(-20.327988873431,32.9699970214549,2.03119144706522));
#15775=CARTESIAN_POINT('Ctrl Pts',(-18.882843118214,32.6863325321198,-7.79623688916886));
#15776=CARTESIAN_POINT('Ctrl Pts',(-12.974655776204,32.4026680427846,-15.7799732044501));
#15777=CARTESIAN_POINT('Ctrl Pts',(-3.99747079481186,32.1190035534495,-20.0346838394028));
#15778=CARTESIAN_POINT('Ctrl Pts',(2.61450742368379,31.9298938938927,-19.7111920003019));
#15779=CARTESIAN_POINT('Ctrl Pts',(5.68898199535994,31.8353390641143,-18.7798406199905));
#15780=CARTESIAN_POINT('Ctrl Pts',(2.35247451361281,55.6585629685637,19.4759424235221));
#15781=CARTESIAN_POINT('Ctrl Pts',(-0.835954044174774,55.5640081387853,
19.8610686863525));
#15782=CARTESIAN_POINT('Ctrl Pts',(-7.4024480296698,55.3748984792284,19.0356203314463));
#15783=CARTESIAN_POINT('Ctrl Pts',(-15.5057382293109,55.0912339898934,13.2930048013961));
#15784=CARTESIAN_POINT('Ctrl Pts',(-19.9419529445085,54.8075695005581,4.40957186878231));
#15785=CARTESIAN_POINT('Ctrl Pts',(-19.6646212768537,54.5239050112231,-5.51708469180273));
#15786=CARTESIAN_POINT('Ctrl Pts',(-14.7381916416059,54.2402405218879,-14.1391013081035));
#15787=CARTESIAN_POINT('Ctrl Pts',(-6.32783201705067,53.9565760325528,-19.4188266920463));
#15788=CARTESIAN_POINT('Ctrl Pts',(3.578523961509,53.6729115432176,-20.1078309249584));
#15789=CARTESIAN_POINT('Ctrl Pts',(12.6388680217749,53.3892470538825,-16.043383707438));
#15790=CARTESIAN_POINT('Ctrl Pts',(18.7114006150979,53.1055825645473,-8.18624684292945));
#15791=CARTESIAN_POINT('Ctrl Pts',(20.3605364075023,52.8219180752122,1.60611038358585));
#15792=CARTESIAN_POINT('Ctrl Pts',(17.1964366226151,52.5382535858769,11.0187886481856));
#15793=CARTESIAN_POINT('Ctrl Pts',(9.96708718002274,52.2545890965418,17.8266162724855));
#15794=CARTESIAN_POINT('Ctrl Pts',(0.381514580940291,51.9709246072066,20.4202240336472));
#15795=CARTESIAN_POINT('Ctrl Pts',(-9.29424901920701,51.6872601178715,18.1864792752938));
#15796=CARTESIAN_POINT('Ctrl Pts',(-16.7728468799808,51.4035956285364,11.6534416476308));
#15797=CARTESIAN_POINT('Ctrl Pts',(-20.2863350982357,51.1199311392012,2.36552407582162));
#15798=CARTESIAN_POINT('Ctrl Pts',(-19.0041229241428,50.8362666498662,-7.48160453054787));
#15799=CARTESIAN_POINT('Ctrl Pts',(-13.2293261339785,50.552602160531,-15.5600779385785));
#15800=CARTESIAN_POINT('Ctrl Pts',(-4.32710965711362,50.2689376711959,-19.9601407045388));
#15801=CARTESIAN_POINT('Ctrl Pts',(5.59803780861646,49.9852731818607,-19.641615712896));
#15802=CARTESIAN_POINT('Ctrl Pts',(14.1998061953725,49.7016086925256,-14.6798024199021));
#15803=CARTESIAN_POINT('Ctrl Pts',(19.4447329190163,49.4179442031904,-6.24767610993663));
#15804=CARTESIAN_POINT('Ctrl Pts',(20.0929145454661,49.1342797138553,3.6614041231438));
#15805=CARTESIAN_POINT('Ctrl Pts',(15.9911205946964,48.8506152245201,12.7049264931452));
#15806=CARTESIAN_POINT('Ctrl Pts',(8.10901731720995,48.566950735185,18.7449975520795));
#15807=CARTESIAN_POINT('Ctrl Pts',(-1.69006192324604,48.2832862458497,20.3537413212014));
#15808=CARTESIAN_POINT('Ctrl Pts',(-11.0896096352173,47.9996217565146,17.1508499268804));
#15809=CARTESIAN_POINT('Ctrl Pts',(-17.8675677913534,47.7159572671794,9.89348858073751));
#15810=CARTESIAN_POINT('Ctrl Pts',(-20.4216235152184,47.4322927778444,0.297301325713269));
#15811=CARTESIAN_POINT('Ctrl Pts',(-18.1479966891463,47.1486282885093,-9.36916811923689));
#15812=CARTESIAN_POINT('Ctrl Pts',(-11.5841738917515,46.8649637991741,-16.8207612883998));
#15813=CARTESIAN_POINT('Ctrl Pts',(-2.2818462878682,46.581299309839,-20.2959176337082));
#15814=CARTESIAN_POINT('Ctrl Pts',(7.55991097974546,46.2976348205038,-18.9731083656324));
#15815=CARTESIAN_POINT('Ctrl Pts',(15.6145013118357,46.0139703311687,-13.16504629154));
#15816=CARTESIAN_POINT('Ctrl Pts',(19.9778153135633,45.7303058418335,-4.24476034339613));
#15817=CARTESIAN_POINT('Ctrl Pts',(19.6183632578549,45.4466413524984,5.67898918457795));
#15818=CARTESIAN_POINT('Ctrl Pts',(14.621119799914,45.1629768631631,14.2602226796174));
#15819=CARTESIAN_POINT('Ctrl Pts',(6.1674359239932,44.8793123738281,19.4703320259092));
#15820=CARTESIAN_POINT('Ctrl Pts',(-3.74423305120258,44.5956478844928,20.0776446311312));
#15821=CARTESIAN_POINT('Ctrl Pts',(-12.7707633619448,44.3119833951578,15.9385914756894));
#15822=CARTESIAN_POINT('Ctrl Pts',(-18.7782784907623,44.0283189058226,8.03164690453235));
#15823=CARTESIAN_POINT('Ctrl Pts',(-20.3465986985498,43.7446544164875,-1.77398322311195));
#15824=CARTESIAN_POINT('Ctrl Pts',(-17.1049722625451,43.4609899271523,-11.1602427829002));
#15825=CARTESIAN_POINT('Ctrl Pts',(-9.81972137877189,43.1773254378172,-17.9082150735074));
#15826=CARTESIAN_POINT('Ctrl Pts',(-0.213083191470515,42.893660948482,-20.4226758929682));
#15827=CARTESIAN_POINT('Ctrl Pts',(9.443927974472,42.6099964591469,-18.1092053798253));
#15828=CARTESIAN_POINT('Ctrl Pts',(16.868389595499,42.3263319698117,-11.5147091813111));
#15829=CARTESIAN_POINT('Ctrl Pts',(20.3051550357961,42.0426674804766,-2.19812967042301));
#15830=CARTESIAN_POINT('Ctrl Pts',(18.941771135994,41.7590029911413,7.63808885175711));
#15831=CARTESIAN_POINT('Ctrl Pts',(13.1005425677583,41.4753385018062,15.6686591483147));
#15832=CARTESIAN_POINT('Ctrl Pts',(4.16233883973193,41.191674012471,19.9951501734537));
#15833=CARTESIAN_POINT('Ctrl Pts',(-5.75984398126879,40.9080095231359,19.5947771711538));
#15834=CARTESIAN_POINT('Ctrl Pts',(-14.3203966528292,40.6243450338009,14.5621885299326));
#15835=CARTESIAN_POINT('Ctrl Pts',(-19.4956000167,40.3406805444657,6.08709085398259));
#15836=CARTESIAN_POINT('Ctrl Pts',(-20.0620332731684,40.0570160551306,-3.82699830439993));
#15837=CARTESIAN_POINT('Ctrl Pts',(-15.8857913022283,39.7733515657954,-12.8363830488904));
#15838=CARTESIAN_POINT('Ctrl Pts',(-7.95413990434726,39.4896870764602,-18.8112400829384));
#15839=CARTESIAN_POINT('Ctrl Pts',(1.85787435431672,39.2060225871252,-20.3391100581702));
#15840=CARTESIAN_POINT('Ctrl Pts',(11.2306861376571,38.92235809779,-17.0588037082239));
#15841=CARTESIAN_POINT('Ctrl Pts',(17.9485578054405,38.6386936084548,-9.74578718088502));
#15842=CARTESIAN_POINT('Ctrl Pts',(20.4233809594614,38.3550291191197,-0.128861433661739));
#15843=CARTESIAN_POINT('Ctrl Pts',(18.0701061018895,38.0713646297846,9.51852722499672));
#15844=CARTESIAN_POINT('Ctrl Pts',(11.4450486506248,37.7877001404493,16.9157310352918));
#15845=CARTESIAN_POINT('Ctrl Pts',(2.11437566954724,37.5040356511143,20.3140471262575));
#15846=CARTESIAN_POINT('Ctrl Pts',(-7.71613682582219,37.2203711617791,18.9101117769003));
#15847=CARTESIAN_POINT('Ctrl Pts',(-15.7225505275519,36.9367066724439,13.0358160589347));
#15848=CARTESIAN_POINT('Ctrl Pts',(-20.0121449792825,36.6530421831088,4.07984654069534));
#15849=CARTESIAN_POINT('Ctrl Pts',(-19.570857878601,36.3693776937737,-5.84060080529386));
#15850=CARTESIAN_POINT('Ctrl Pts',(-14.5030095606927,36.0857132044385,-14.3803271303707));
#15851=CARTESIAN_POINT('Ctrl Pts',(-6.00664236988544,35.8020487151034,-19.5205363835633));
#15852=CARTESIAN_POINT('Ctrl Pts',(3.90969868212814,35.5183842257682,-20.0460808931517));
#15853=CARTESIAN_POINT('Ctrl Pts',(12.9017840257226,35.2347197364331,-15.8327206611571));
#15854=CARTESIAN_POINT('Ctrl Pts',(18.8438825892667,34.9510552470979,-7.87649825435995));
#15855=CARTESIAN_POINT('Ctrl Pts',(20.3312738920437,34.6673907577629,1.94173512410548));
#15856=CARTESIAN_POINT('Ctrl Pts',(17.0123483056708,34.3837262684276,11.3009360443548));
#15857=CARTESIAN_POINT('Ctrl Pts',(9.67168075942046,34.1000617790925,17.988600194117));
#15858=CARTESIAN_POINT('Ctrl Pts',(0.0446503983630494,33.8163972897572,
20.4237289590255));
#15859=CARTESIAN_POINT('Ctrl Pts',(-9.59299031791114,33.5327328004222,18.0307189233321));
#15860=CARTESIAN_POINT('Ctrl Pts',(-16.9627335925823,33.2490683110871,11.375154844335));
#15861=CARTESIAN_POINT('Ctrl Pts',(-20.3226957496675,32.9654038217519,2.03066268125984));
#15862=CARTESIAN_POINT('Ctrl Pts',(-18.8779274714526,32.6817393324168,-7.79420718800329));
#15863=CARTESIAN_POINT('Ctrl Pts',(-12.9712759915485,32.3980748430816,-15.7758642817733));
#15864=CARTESIAN_POINT('Ctrl Pts',(-3.99643345408108,32.1144103537465,-20.0294682376252));
#15865=CARTESIAN_POINT('Ctrl Pts',(2.61383238833494,31.9253006941897,-19.7060586818794));
#15866=CARTESIAN_POINT('Ctrl Pts',(5.68750092507729,31.8307458644113,-18.7749514739398));
#15867=CARTESIAN_POINT('Ctrl Pts',(2.35186191061921,55.6539697688606,19.4708707338767));
#15868=CARTESIAN_POINT('Ctrl Pts',(-0.835730517712384,55.5594149390822,
19.855896001685));
#15869=CARTESIAN_POINT('Ctrl Pts',(-7.40052372490683,55.3703052795254,19.0306629501947));
#15870=CARTESIAN_POINT('Ctrl Pts',(-15.5016983482262,55.0866407901903,13.2895427859857));
#15871=CARTESIAN_POINT('Ctrl Pts',(-19.9367602075072,54.8029763008551,4.40842349935545));
#15872=CARTESIAN_POINT('Ctrl Pts',(-19.6594995289409,54.51931181152,-5.51564787213054));
#15873=CARTESIAN_POINT('Ctrl Pts',(-14.7343535237793,54.2356473221848,-14.1354189980568));
#15874=CARTESIAN_POINT('Ctrl Pts',(-6.32618393068655,53.9519828328497,-19.4137693747118));
#15875=CARTESIAN_POINT('Ctrl Pts',(3.5775919401194,53.6683183435145,-20.1025941613248));
#15876=CARTESIAN_POINT('Ctrl Pts',(12.6355764578951,53.3846538541794,-16.0392054669125));
#15877=CARTESIAN_POINT('Ctrl Pts',(18.7065275181928,53.1009893648442,-8.18411486591757));
#15878=CARTESIAN_POINT('Ctrl Pts',(20.355233839487,52.8173248755091,1.60569209767359));
#15879=CARTESIAN_POINT('Ctrl Pts',(17.1919580836104,52.5336603861739,11.015918981818));
#15880=CARTESIAN_POINT('Ctrl Pts',(9.9644914139466,52.2499958968388,17.8219736165744));
#15881=CARTESIAN_POINT('Ctrl Pts',(0.381415220757358,51.9663314075036,20.4149059143575));
#15882=CARTESIAN_POINT('Ctrl Pts',(-9.29182848092971,51.6826669181685,18.181742898894));
#15883=CARTESIAN_POINT('Ctrl Pts',(-16.7684786616583,51.3990024288333,11.6504066959607));
#15884=CARTESIAN_POINT('Ctrl Pts',(-20.2810518480289,51.1153379394982,2.36490801307118));
#15885=CARTESIAN_POINT('Ctrl Pts',(-18.9991736056591,50.8316734501631,-7.47965606682882));
#15886=CARTESIAN_POINT('Ctrl Pts',(-13.2258807684735,50.5480089608279,-15.5560255662346));
#15887=CARTESIAN_POINT('Ctrl Pts',(-4.32598273092673,50.2643444714928,-19.9549424065277));
#15888=CARTESIAN_POINT('Ctrl Pts',(5.59657988960176,49.9806799821576,-19.636500369603));
#15889=CARTESIAN_POINT('Ctrl Pts',(14.1961080839485,49.6970154928225,-14.6759793011752));
#15890=CARTESIAN_POINT('Ctrl Pts',(19.4396688506857,49.4133510034873,-6.24604900305533));
#15891=CARTESIAN_POINT('Ctrl Pts',(20.0876816686406,49.1296865141522,3.66045056925605));
#15892=CARTESIAN_POINT('Ctrl Pts',(15.9869559642162,48.846022024817,12.7016176991295));
#15893=CARTESIAN_POINT('Ctrl Pts',(8.10690545391116,48.5623575354819,18.7401157185831));
#15894=CARTESIAN_POINT('Ctrl Pts',(-1.68962177376686,48.2786930461467,20.3484405162329));
#15895=CARTESIAN_POINT('Ctrl Pts',(-11.0867215245292,47.9950285568116,17.1463832635249));
#15896=CARTESIAN_POINT('Ctrl Pts',(-17.8629144703433,47.7113640674764,9.89091198056374));
#15897=CARTESIAN_POINT('Ctrl Pts',(-20.4163050314229,47.4276995781413,0.297223898358779));
#15898=CARTESIAN_POINT('Ctrl Pts',(-18.1432703349345,47.1440350888062,-9.36672806990475));
#15899=CARTESIAN_POINT('Ctrl Pts',(-11.5811569797474,46.860370599471,-16.8163805913277));
#15900=CARTESIAN_POINT('Ctrl Pts',(-2.28125201765766,46.5767061101359,-20.2906318879902));
#15901=CARTESIAN_POINT('Ctrl Pts',(7.55794212237173,46.2930416208007,-18.9681671243389));
#15902=CARTESIAN_POINT('Ctrl Pts',(15.6104347657974,46.0093771314656,-13.1616176667141));
#15903=CARTESIAN_POINT('Ctrl Pts',(19.9726124124846,45.7257126421304,-4.2436548637517));
#15904=CARTESIAN_POINT('Ctrl Pts',(19.61325397029,45.4420481527953,5.67751018307102));
#15905=CARTESIAN_POINT('Ctrl Pts',(14.617311964133,45.1583836634601,14.256508833694));
#15906=CARTESIAN_POINT('Ctrl Pts',(6.1658297143793,44.874719174125,19.4652612907007));
#15907=CARTESIAN_POINT('Ctrl Pts',(-3.74325792585103,44.5910546847898,20.0724157311104));
#15908=CARTESIAN_POINT('Ctrl Pts',(-12.7674374217743,44.3073901954547,15.934440525574));
#15909=CARTESIAN_POINT('Ctrl Pts',(-18.77338798978,44.0237257061195,8.02955519111489));
#15910=CARTESIAN_POINT('Ctrl Pts',(-20.3412997537626,43.7400612167844,-1.77352121767841));
#15911=CARTESIAN_POINT('Ctrl Pts',(-17.1005175472903,43.4563967274492,-11.1573362769433));
#15912=CARTESIAN_POINT('Ctrl Pts',(-9.81716399008091,43.1727322381141,-17.9035511665657));
#15913=CARTESIAN_POINT('Ctrl Pts',(-0.213027697376223,42.8890677487789,
-20.4173571350978));
#15914=CARTESIAN_POINT('Ctrl Pts',(9.44146845513648,42.6054032594438,-18.1044891281869));
#15915=CARTESIAN_POINT('Ctrl Pts',(16.8639964943994,42.3217387701086,-11.5117103602749));
#15916=CARTESIAN_POINT('Ctrl Pts',(20.2998668843451,42.0380742807735,-2.19755720286068));
#15917=CARTESIAN_POINT('Ctrl Pts',(18.9368380559786,41.7544097914383,7.63609963421245));
#15918=CARTESIAN_POINT('Ctrl Pts',(13.0971307418911,41.4707453021032,15.6645784977378));
#15919=CARTESIAN_POINT('Ctrl Pts',(4.16125482544413,41.187080812768,19.9899427577892));
#15920=CARTESIAN_POINT('Ctrl Pts',(-5.75834392242889,40.9034163234329,19.5896740262063));
#15921=CARTESIAN_POINT('Ctrl Pts',(-14.3166671355611,40.6197518340978,14.5583960418542));
#15922=CARTESIAN_POINT('Ctrl Pts',(-19.4905227008492,40.3360873447626,6.08550556895152));
#15923=CARTESIAN_POINT('Ctrl Pts',(-20.056808438875,40.0524228554275,-3.82600162416772));
#15924=CARTESIAN_POINT('Ctrl Pts',(-15.8816541030699,39.7687583660923,-12.8330400191265));
#15925=CARTESIAN_POINT('Ctrl Pts',(-7.95206837638299,39.4850938767571,-18.8063409976389));
#15926=CARTESIAN_POINT('Ctrl Pts',(1.85739050078578,39.2014293874221,-20.3338130636791));
#15927=CARTESIAN_POINT('Ctrl Pts',(11.22776128586,38.9177648980869,-17.0543610168275));
#15928=CARTESIAN_POINT('Ctrl Pts',(17.9438833918827,38.6341004087517,-9.74324904716811));
#15929=CARTESIAN_POINT('Ctrl Pts',(20.418062017967,38.3504359194166,-0.128827873771525));
#15930=CARTESIAN_POINT('Ctrl Pts',(18.0654000330317,38.0667714300815,9.51604827748511));
#15931=CARTESIAN_POINT('Ctrl Pts',(11.4420679715514,37.7831069407463,16.911325604874));
#15932=CARTESIAN_POINT('Ctrl Pts',(2.11382501437564,37.4994424514112,20.3087566590058));
#15933=CARTESIAN_POINT('Ctrl Pts',(-7.7141272819496,37.215777962076,18.9051869420536));
#15934=CARTESIAN_POINT('Ctrl Pts',(-15.7184558418048,36.9321134727409,13.0324210900526));
#15935=CARTESIAN_POINT('Ctrl Pts',(-20.0069331376461,36.6484489834057,4.07878401019037));
#15936=CARTESIAN_POINT('Ctrl Pts',(-19.5657609629451,36.3647844940706,-5.83907971461386));
#15937=CARTESIAN_POINT('Ctrl Pts',(-14.4992324850331,36.0811200047354,-14.3765820052173));
#15938=CARTESIAN_POINT('Ctrl Pts',(-6.00507803595772,35.7974555154003,-19.515452573347));
#15939=CARTESIAN_POINT('Ctrl Pts',(3.90868046309055,35.5137910260651,-20.0408602135774));
#15940=CARTESIAN_POINT('Ctrl Pts',(12.8984239649587,35.23012653673,-15.8285972830403));
#15941=CARTESIAN_POINT('Ctrl Pts',(18.8389749994973,34.9464620473948,-7.87444694762198));
#15942=CARTESIAN_POINT('Ctrl Pts',(20.3259789448351,34.6627975580598,1.94122943178962));
#15943=CARTESIAN_POINT('Ctrl Pts',(17.0079176999362,34.3791330687245,11.2979928942992));
#15944=CARTESIAN_POINT('Ctrl Pts',(9.66916195122188,34.0954685793894,17.9839153577354));
#15945=CARTESIAN_POINT('Ctrl Pts',(0.0446387187243297,33.8118040900542,
20.4184099158022));
#15946=CARTESIAN_POINT('Ctrl Pts',(-9.59049187580613,33.5281396007191,18.026023134332));
#15947=CARTESIAN_POINT('Ctrl Pts',(-16.9583161239834,33.244475111384,11.3721923239707));
#15948=CARTESIAN_POINT('Ctrl Pts',(-20.3174026259039,32.9608106220488,2.03013391545447));
#15949=CARTESIAN_POINT('Ctrl Pts',(-18.8730118246912,32.6771461327137,-7.79217748683771));
#15950=CARTESIAN_POINT('Ctrl Pts',(-12.9678962068931,32.3934816433785,-15.7717553590965));
#15951=CARTESIAN_POINT('Ctrl Pts',(-3.9953961133503,32.1098171540434,-20.0242526358475));
#15952=CARTESIAN_POINT('Ctrl Pts',(2.6131573529861,31.9207074944866,-19.7009253634569));
#15953=CARTESIAN_POINT('Ctrl Pts',(5.68601985479465,31.8261526647082,-18.7700623278891));
#15954=CARTESIAN_POINT('Ctrl Pts',(2.35124930762562,55.6493765691575,19.4657990442313));
#15955=CARTESIAN_POINT('Ctrl Pts',(-0.835506991249996,55.5548217393791,
19.8507233170175));
#15956=CARTESIAN_POINT('Ctrl Pts',(-7.39859942014385,55.3657120798223,19.025705568943));
#15957=CARTESIAN_POINT('Ctrl Pts',(-15.4976584671414,55.0820475904872,13.2860807705753));
#15958=CARTESIAN_POINT('Ctrl Pts',(-19.931567470506,54.798383101152,4.40727512992858));
#15959=CARTESIAN_POINT('Ctrl Pts',(-19.654377781028,54.5147186118169,-5.51421105245834));
#15960=CARTESIAN_POINT('Ctrl Pts',(-14.7305154059527,54.2310541224818,-14.13173668801));
#15961=CARTESIAN_POINT('Ctrl Pts',(-6.32453584432243,53.9473896331466,-19.4087120573774));
#15962=CARTESIAN_POINT('Ctrl Pts',(3.57665991872979,53.6637251438114,-20.0973573976911));
#15963=CARTESIAN_POINT('Ctrl Pts',(12.6322848940153,53.3800606544763,-16.035027226387));
#15964=CARTESIAN_POINT('Ctrl Pts',(18.7016544212876,53.0963961651411,-8.18198288890569));
#15965=CARTESIAN_POINT('Ctrl Pts',(20.3499312714717,52.812731675806,1.60527381176133));
#15966=CARTESIAN_POINT('Ctrl Pts',(17.1874795446057,52.5290671864708,11.0130493154504));
#15967=CARTESIAN_POINT('Ctrl Pts',(9.96189564787046,52.2454026971357,17.8173309606632));
#15968=CARTESIAN_POINT('Ctrl Pts',(0.381315860574426,51.9617382078005,20.4095877950678));
#15969=CARTESIAN_POINT('Ctrl Pts',(-9.2894079426524,51.6780737184654,18.1770065224941));
#15970=CARTESIAN_POINT('Ctrl Pts',(-16.7641104433357,51.3944092291302,11.6473717442906));
#15971=CARTESIAN_POINT('Ctrl Pts',(-20.2757685978221,51.1107447397951,2.36429195032073));
#15972=CARTESIAN_POINT('Ctrl Pts',(-18.9942242871754,50.82708025046,-7.47770760310978));
#15973=CARTESIAN_POINT('Ctrl Pts',(-13.2224354029684,50.5434157611248,-15.5519731938906));
#15974=CARTESIAN_POINT('Ctrl Pts',(-4.32485580473984,50.2597512717897,-19.9497441085165));
#15975=CARTESIAN_POINT('Ctrl Pts',(5.59512197058706,49.9760867824545,-19.6313850263099));
#15976=CARTESIAN_POINT('Ctrl Pts',(14.1924099725245,49.6924222931194,-14.6721561824483));
#15977=CARTESIAN_POINT('Ctrl Pts',(19.4346047823551,49.4087578037842,-6.24442189617403));
#15978=CARTESIAN_POINT('Ctrl Pts',(20.0824487918151,49.1250933144491,3.6594970153683));
#15979=CARTESIAN_POINT('Ctrl Pts',(15.982791333736,48.8414288251139,12.6983089051138));
#15980=CARTESIAN_POINT('Ctrl Pts',(8.10479359061236,48.5577643357788,18.7352338850867));
#15981=CARTESIAN_POINT('Ctrl Pts',(-1.68918162428767,48.2740998464436,20.3431397112644));
#15982=CARTESIAN_POINT('Ctrl Pts',(-11.0838334138411,47.9904353571085,17.1419166001694));
#15983=CARTESIAN_POINT('Ctrl Pts',(-17.8582611493331,47.7067708677733,9.88833538038999));
#15984=CARTESIAN_POINT('Ctrl Pts',(-20.4109865476274,47.4231063784382,0.297146471004289));
#15985=CARTESIAN_POINT('Ctrl Pts',(-18.1385439807228,47.1394418891031,-9.3642880205726));
#15986=CARTESIAN_POINT('Ctrl Pts',(-11.5781400677432,46.8557773997679,-16.8119998942556));
#15987=CARTESIAN_POINT('Ctrl Pts',(-2.28065774744712,46.5721129104328,-20.2853461422722));
#15988=CARTESIAN_POINT('Ctrl Pts',(7.55597326499801,46.2884484210976,-18.9632258830455));
#15989=CARTESIAN_POINT('Ctrl Pts',(15.6063682197591,46.0047839317625,-13.1581890418883));
#15990=CARTESIAN_POINT('Ctrl Pts',(19.967409511406,45.7211194424273,-4.24254938410727));
#15991=CARTESIAN_POINT('Ctrl Pts',(19.6081446827251,45.4374549530922,5.67603118156409));
#15992=CARTESIAN_POINT('Ctrl Pts',(14.6135041283519,45.153790463757,14.2527949877705));
#15993=CARTESIAN_POINT('Ctrl Pts',(6.16422350476539,44.8701259744219,19.4601905554922));
#15994=CARTESIAN_POINT('Ctrl Pts',(-3.74228280049948,44.5864614850867,20.0671868310897));
#15995=CARTESIAN_POINT('Ctrl Pts',(-12.7641114816037,44.3027969957516,15.9302895754586));
#15996=CARTESIAN_POINT('Ctrl Pts',(-18.7684974887977,44.0191325064164,8.02746347769743));
#15997=CARTESIAN_POINT('Ctrl Pts',(-20.3360008089754,43.7354680170813,-1.77305921224488));
#15998=CARTESIAN_POINT('Ctrl Pts',(-17.0960628320355,43.4518035277461,-11.1544297709865));
#15999=CARTESIAN_POINT('Ctrl Pts',(-9.81460660138991,43.168139038411,-17.8988872596239));
#16000=CARTESIAN_POINT('Ctrl Pts',(-0.212972203281932,42.8844745490758,
-20.4120383772274));
#16001=CARTESIAN_POINT('Ctrl Pts',(9.43900893580097,42.6008100597407,-18.0997728765485));
#16002=CARTESIAN_POINT('Ctrl Pts',(16.8596033932998,42.3171455704055,-11.5087115392387));
#16003=CARTESIAN_POINT('Ctrl Pts',(20.2945787328941,42.0334810810704,-2.19698473529835));
#16004=CARTESIAN_POINT('Ctrl Pts',(18.9319049759631,41.7498165917352,7.6341104166678));
#16005=CARTESIAN_POINT('Ctrl Pts',(13.093718916024,41.4661521024001,15.6604978471609));
#16006=CARTESIAN_POINT('Ctrl Pts',(4.16017081115633,41.1824876130649,19.9847353421248));
#16007=CARTESIAN_POINT('Ctrl Pts',(-5.75684386358899,40.8988231237298,19.5845708812588));
#16008=CARTESIAN_POINT('Ctrl Pts',(-14.3129376182929,40.6151586343947,14.5546035537758));
#16009=CARTESIAN_POINT('Ctrl Pts',(-19.4854453849984,40.3314941450595,6.08392028392046));
#16010=CARTESIAN_POINT('Ctrl Pts',(-20.0515836045816,40.0478296557244,-3.8250049439355));
#16011=CARTESIAN_POINT('Ctrl Pts',(-15.8775169039115,39.7641651663892,-12.8296969893626));
#16012=CARTESIAN_POINT('Ctrl Pts',(-7.94999684841872,39.480500677054,-18.8014419123395));
#16013=CARTESIAN_POINT('Ctrl Pts',(1.85690664725484,39.196836187719,-20.3285160691879));
#16014=CARTESIAN_POINT('Ctrl Pts',(11.2248364340628,38.9131716983838,-17.049918325431));
#16015=CARTESIAN_POINT('Ctrl Pts',(17.9392089783248,38.6295072090486,-9.7407109134512));
#16016=CARTESIAN_POINT('Ctrl Pts',(20.4127430764725,38.3458427197135,-0.128794313881315));
#16017=CARTESIAN_POINT('Ctrl Pts',(18.0606939641738,38.0621782303784,9.51356932997351));
#16018=CARTESIAN_POINT('Ctrl Pts',(11.4390872924781,37.7785137410432,16.9069201744562));
#16019=CARTESIAN_POINT('Ctrl Pts',(2.11327435920404,37.4948492517081,20.3034661917541));
#16020=CARTESIAN_POINT('Ctrl Pts',(-7.712117738077,37.2111847623729,18.9002621072068));
#16021=CARTESIAN_POINT('Ctrl Pts',(-15.7143611560578,36.9275202730378,13.0290261211706));
#16022=CARTESIAN_POINT('Ctrl Pts',(-20.0017212960097,36.6438557837026,4.07772147968539));
#16023=CARTESIAN_POINT('Ctrl Pts',(-19.5606640472892,36.3601912943675,-5.83755862393387));
#16024=CARTESIAN_POINT('Ctrl Pts',(-14.4954554093735,36.0765268050323,-14.3728368800639));
#16025=CARTESIAN_POINT('Ctrl Pts',(-6.00351370203,35.7928623156972,-19.5103687631306));
#16026=CARTESIAN_POINT('Ctrl Pts',(3.90766224405295,35.509197826362,-20.0356395340032));
#16027=CARTESIAN_POINT('Ctrl Pts',(12.8950639041948,35.2255333370269,-15.8244739049234));
#16028=CARTESIAN_POINT('Ctrl Pts',(18.8340674097279,34.9418688476917,-7.87239564088401));
#16029=CARTESIAN_POINT('Ctrl Pts',(20.3206839976264,34.6582043583567,1.94072373947375));
#16030=CARTESIAN_POINT('Ctrl Pts',(17.0034870942015,34.3745398690214,11.2950497442436));
#16031=CARTESIAN_POINT('Ctrl Pts',(9.6666431430233,34.0908753796863,17.9792305213538));
#16032=CARTESIAN_POINT('Ctrl Pts',(0.04462703908561,33.8072108903511,20.4130908725788));
#16033=CARTESIAN_POINT('Ctrl Pts',(-9.58799343370113,33.523546401016,18.0213273453319));
#16034=CARTESIAN_POINT('Ctrl Pts',(-16.9538986553845,33.2398819116809,11.3692298036064));
#16035=CARTESIAN_POINT('Ctrl Pts',(-20.3121095021403,32.9562174223457,2.0296051496491));
#16036=CARTESIAN_POINT('Ctrl Pts',(-18.8680961779298,32.6725529330106,-7.79014778567214));
#16037=CARTESIAN_POINT('Ctrl Pts',(-12.9645164222377,32.3888884436754,-15.7676464364197));
#16038=CARTESIAN_POINT('Ctrl Pts',(-3.99435877261951,32.1052239543403,-20.0190370340698));
#16039=CARTESIAN_POINT('Ctrl Pts',(2.61248231763726,31.9161142947835,-19.6957920450345));
#16040=CARTESIAN_POINT('Ctrl Pts',(5.684538784512,31.8215594650051,-18.7651731818384));
#16041=CARTESIAN_POINT('Ctrl Pts',(2.32499489361428,55.4525251533119,19.2484409165708));
#16042=CARTESIAN_POINT('Ctrl Pts',(-0.825927285719014,55.3579703235335,
19.6290368312674));
#16043=CARTESIAN_POINT('Ctrl Pts',(-7.31612921601654,55.1688606639768,18.813246372444));
#16044=CARTESIAN_POINT('Ctrl Pts',(-15.3245207063658,54.8851961746416,13.1377086815575));
#16045=CARTESIAN_POINT('Ctrl Pts',(-19.7090215990246,54.6015316853065,4.35805929734841));
#16046=CARTESIAN_POINT('Ctrl Pts',(-19.4348742990482,54.3178671959714,-5.45263306650719));
#16047=CARTESIAN_POINT('Ctrl Pts',(-14.5660246419556,54.0342027066362,-13.9739234002933));
#16048=CARTESIAN_POINT('Ctrl Pts',(-6.25390357157437,53.750538217301,-19.1919698858997));
#16049=CARTESIAN_POINT('Ctrl Pts',(3.53671614488966,53.4668737279659,-19.8729246705337));
#16050=CARTESIAN_POINT('Ctrl Pts',(12.491217870594,53.1832092386308,-15.8559597752955));
#16051=CARTESIAN_POINT('Ctrl Pts',(18.492807411069,52.8995447492956,-8.0906124455394));
#16052=CARTESIAN_POINT('Ctrl Pts',(20.1226783565312,52.6158802599605,1.58734727266439));
#16053=CARTESIAN_POINT('Ctrl Pts',(16.9955421586899,52.3322157706253,10.8900636139818));
#16054=CARTESIAN_POINT('Ctrl Pts',(9.85064853032163,52.0485512812902,17.6183599930405));
#16055=CARTESIAN_POINT('Ctrl Pts',(0.37705756702019,51.764886791955,20.1816683969376));
#16056=CARTESIAN_POINT('Ctrl Pts',(-9.18567058791066,51.4812223026199,17.9740189624988));
#16057=CARTESIAN_POINT('Ctrl Pts',(-16.5769010866546,51.1975578132847,11.5173023870012));
#16058=CARTESIAN_POINT('Ctrl Pts',(-20.0493435889592,50.9138933239496,2.33788926101594));
#16059=CARTESIAN_POINT('Ctrl Pts',(-18.782110637875,50.6302288346144,-7.39420201515054));
#16060=CARTESIAN_POINT('Ctrl Pts',(-13.0747768813237,50.3465643452793,-15.3783000934356));
#16061=CARTESIAN_POINT('Ctrl Pts',(-4.27655896815896,50.0628998559441,-19.7269599080372));
#16062=CARTESIAN_POINT('Ctrl Pts',(5.53263972709995,49.779235366609,-19.4121560280371));
#16063=CARTESIAN_POINT('Ctrl Pts',(14.0339194829231,49.4955708772738,-14.5083082370103));
#16064=CARTESIAN_POINT('Ctrl Pts',(19.2175732824715,49.2119063879387,-6.17468874411822));
#16065=CARTESIAN_POINT('Ctrl Pts',(19.8581826421499,48.9282418986035,3.61863042017902));
#16066=CARTESIAN_POINT('Ctrl Pts',(15.8043071702995,48.6445774092684,12.5565034472994));
#16067=CARTESIAN_POINT('Ctrl Pts',(8.01428516352118,48.3609129199332,18.5260124495264));
#16068=CARTESIAN_POINT('Ctrl Pts',(-1.67031807517956,48.0772484305981,20.1159623554698));
#16069=CARTESIAN_POINT('Ctrl Pts',(-10.9600572414944,47.7935839412629,16.9504881706475));
#16070=CARTESIAN_POINT('Ctrl Pts',(-17.6588331060421,47.5099194519278,9.77790965865729));
#16071=CARTESIAN_POINT('Ctrl Pts',(-20.18305152782,47.2262549625926,0.293828155811846));
#16072=CARTESIAN_POINT('Ctrl Pts',(-17.9359859430751,46.9425904732575,-9.25971447776634));
#16073=CARTESIAN_POINT('Ctrl Pts',(-11.4488438389931,46.6589259839223,-16.6242557340227));
#16074=CARTESIAN_POINT('Ctrl Pts',(-2.2551890241383,46.3752614945872,-20.0588141829296));
#16075=CARTESIAN_POINT('Ctrl Pts',(7.47159366326693,46.0915970052521,-18.7514583990392));
#16076=CARTESIAN_POINT('Ctrl Pts',(15.4320876752591,45.8079325159169,-13.0112479779224));
#16077=CARTESIAN_POINT('Ctrl Pts',(19.7444280366068,45.5242680265818,-4.19517168506042));
#16078=CARTESIAN_POINT('Ctrl Pts',(19.3891752156577,45.2406035372466,5.61264540269537));
#16079=CARTESIAN_POINT('Ctrl Pts',(14.4503111663073,44.9569390479115,14.0936301624802));
#16080=CARTESIAN_POINT('Ctrl Pts',(6.09538594988381,44.6732745585763,19.2428733322712));
#16081=CARTESIAN_POINT('Ctrl Pts',(-3.70049171400454,44.3896100692412,19.8430911159138));
#16082=CARTESIAN_POINT('Ctrl Pts',(-12.6215711885806,44.105945579906,15.7523917133707));
#16083=CARTESIAN_POINT('Ctrl Pts',(-18.5589045895573,43.8222810905709,7.93781861694916));
#16084=CARTESIAN_POINT('Ctrl Pts',(-20.1089031752381,43.5386166012357,-1.75325897937906));
#16085=CARTESIAN_POINT('Ctrl Pts',(-16.9051464639723,43.2549521119006,-11.02986522998));
#16086=CARTESIAN_POINT('Ctrl Pts',(-9.70500422891889,42.9712876225654,-17.6990055335474));
#16087=CARTESIAN_POINT('Ctrl Pts',(-0.210593884955166,42.6876231332303,
-20.1840916113531));
#16088=CARTESIAN_POINT('Ctrl Pts',(9.33360096427893,42.4039586438951,-17.8976478063316));
#16089=CARTESIAN_POINT('Ctrl Pts',(16.6713276318887,42.12029415456,-11.3801906376871));
#16090=CARTESIAN_POINT('Ctrl Pts',(20.0679436707092,41.8366296652248,-2.17245041119846));
#16091=CARTESIAN_POINT('Ctrl Pts',(18.7204872610169,41.5529651758897,7.54885823618261));
#16092=CARTESIAN_POINT('Ctrl Pts',(12.9474978074302,41.2693006865546,15.4856128224382));
#16093=CARTESIAN_POINT('Ctrl Pts',(4.11371305596487,40.9856361972194,19.7615603850772));
#16094=CARTESIAN_POINT('Ctrl Pts',(-5.69255562759324,40.7019717078843,19.3658646692227));
#16095=CARTESIAN_POINT('Ctrl Pts',(-14.1531011639442,40.4183072185491,14.3920683504143));
#16096=CARTESIAN_POINT('Ctrl Pts',(-19.2678461342498,40.134642729214,6.01597949687477));
#16097=CARTESIAN_POINT('Ctrl Pts',(-19.8276621348665,39.8509782398788,-3.78229007684054));
#16098=CARTESIAN_POINT('Ctrl Pts',(-15.7002083685513,39.5673137505437,-12.686424285195));
#16099=CARTESIAN_POINT('Ctrl Pts',(-7.8612170785216,39.2836492612085,-18.5914811137912));
#16100=CARTESIAN_POINT('Ctrl Pts',(1.83617006735736,38.9999847718734,-20.1015020195678));
#16101=CARTESIAN_POINT('Ctrl Pts',(11.0994856427547,38.7163202825382,-16.859517265584));
#16102=CARTESIAN_POINT('Ctrl Pts',(17.7388769687032,38.4326557932031,-9.63193375415516));
#16103=CARTESIAN_POINT('Ctrl Pts',(20.1847884409948,38.148991303868,-0.12735603287229));
#16104=CARTESIAN_POINT('Ctrl Pts',(17.8590052988363,37.8653268145328,9.4073287223333));
#16105=CARTESIAN_POINT('Ctrl Pts',(11.3113439036215,37.5816623251977,16.7181160136924));
#16106=CARTESIAN_POINT('Ctrl Pts',(2.08967485184964,37.2979978358625,20.0767318809684));
#16107=CARTESIAN_POINT('Ctrl Pts',(-7.62599442925154,37.0143333465273,18.6891977566313));
#16108=CARTESIAN_POINT('Ctrl Pts',(-15.5388746240397,36.7306688571922,12.8835274547979));
#16109=CARTESIAN_POINT('Ctrl Pts',(-19.7783566544479,36.447004367857,4.03218445804355));
#16110=CARTESIAN_POINT('Ctrl Pts',(-19.3422248048934,36.163339878522,-5.77236902336261));
#16111=CARTESIAN_POINT('Ctrl Pts',(-14.3335807382467,35.8796753891867,-14.2123315163459));
#16112=CARTESIAN_POINT('Ctrl Pts',(-5.93647081941352,35.5960108998517,-19.2924911824296));
#16113=CARTESIAN_POINT('Ctrl Pts',(3.86402428529894,35.3123464105164,-19.8118961236782));
#16114=CARTESIAN_POINT('Ctrl Pts',(12.7510613000282,35.0286819211814,-15.6477576999141));
#16115=CARTESIAN_POINT('Ctrl Pts',(18.6237421338962,34.7450174318461,-7.78448249497116));
#16116=CARTESIAN_POINT('Ctrl Pts',(20.093757688683,34.4613529425111,1.91905121165081));
#16117=CARTESIAN_POINT('Ctrl Pts',(16.813603991288,34.1776884531758,11.1689147418606));
#16118=CARTESIAN_POINT('Ctrl Pts',(9.55869422022682,33.8940239638408,17.778451819285));
#16119=CARTESIAN_POINT('Ctrl Pts',(0.0441264831404723,33.6103594745056,
20.1851318772931));
#16120=CARTESIAN_POINT('Ctrl Pts',(-9.48091734348675,33.3266949851705,17.8200792453289));
#16121=CARTESIAN_POINT('Ctrl Pts',(-16.7645785725748,33.0430304958353,11.2422646451366));
#16122=CARTESIAN_POINT('Ctrl Pts',(-20.0852613408449,32.7593660065002,2.0069437579902));
#16123=CARTESIAN_POINT('Ctrl Pts',(-18.6574256024406,32.475701517165,-7.70316059286179));
#16124=CARTESIAN_POINT('Ctrl Pts',(-12.8196685084334,32.1920370278299,-15.5915497502714));
#16125=CARTESIAN_POINT('Ctrl Pts',(-3.94990131272888,31.9083725384947,-19.7955112435984));
#16126=CARTESIAN_POINT('Ctrl Pts',(2.58355223125832,31.7192628789379,-19.4757926840709));
#16127=CARTESIAN_POINT('Ctrl Pts',(5.62106434382722,31.6247080491596,-18.5556383510944));
#16128=CARTESIAN_POINT('Ctrl Pts',(2.29623240287978,54.9887272875339,19.0103186286308));
#16129=CARTESIAN_POINT('Ctrl Pts',(-0.815983788566323,54.8941724577555,
19.3862392958837));
#16130=CARTESIAN_POINT('Ctrl Pts',(-7.22546411714879,54.7050627981988,18.5805245364269));
#16131=CARTESIAN_POINT('Ctrl Pts',(-15.1350380983662,54.4213983088636,12.9752015336346));
#16132=CARTESIAN_POINT('Ctrl Pts',(-19.4651871309031,54.1377338195285,4.30414963445148));
#16133=CARTESIAN_POINT('Ctrl Pts',(-19.1944890608874,53.8540693301933,-5.38518456035737));
#16134=CARTESIAN_POINT('Ctrl Pts',(-14.3858367459639,53.5704048408582,-13.8010697766533));
#16135=CARTESIAN_POINT('Ctrl Pts',(-6.17654920598262,53.286740351523,-18.9545697240664));
#16136=CARTESIAN_POINT('Ctrl Pts',(3.4929702879451,53.0030758621879,-19.6271015565293));
#16137=CARTESIAN_POINT('Ctrl Pts',(12.3367033313028,52.7194113728527,-15.6598253868265));
#16138=CARTESIAN_POINT('Ctrl Pts',(18.26405653133,52.4357468835176,-7.99053357547642));
#16139=CARTESIAN_POINT('Ctrl Pts',(19.8737654420741,52.1520823941824,1.56771218797512));
#16140=CARTESIAN_POINT('Ctrl Pts',(16.7853116203566,51.8684179048472,10.7553561877176));
#16141=CARTESIAN_POINT('Ctrl Pts',(9.7287983418804,51.5847534155121,17.4004251975624));
#16142=CARTESIAN_POINT('Ctrl Pts',(0.372393496635935,51.301088926177,19.9320260995471));
#16143=CARTESIAN_POINT('Ctrl Pts',(-9.07204611197383,51.0174244368418,17.7516847503357));
#16144=CARTESIAN_POINT('Ctrl Pts',(-16.3718488697615,50.7337599475067,11.3748361765261));
#16145=CARTESIAN_POINT('Ctrl Pts',(-19.8013381235903,50.4500954581715,2.30897014357578));
#16146=CARTESIAN_POINT('Ctrl Pts',(-18.5497805262892,50.1664309688364,-7.30273754707229));
#16147=CARTESIAN_POINT('Ctrl Pts',(-12.9130450944124,49.8827664795012,-15.1880742871875));
#16148=CARTESIAN_POINT('Ctrl Pts',(-4.22365898036825,49.5991019901661,-19.4829422448911));
#16149=CARTESIAN_POINT('Ctrl Pts',(5.46420232823439,49.3154375008309,-19.1720324117574));
#16150=CARTESIAN_POINT('Ctrl Pts',(13.8603233358139,49.0317730114958,-14.3288440170322));
#16151=CARTESIAN_POINT('Ctrl Pts',(18.979856607036,48.7481085221606,-6.0983093564561));
#16152=CARTESIAN_POINT('Ctrl Pts',(19.6125417859329,48.4644440328255,3.57386884803818));
#16153=CARTESIAN_POINT('Ctrl Pts',(15.6088117608643,48.1807795434903,12.4011825745913));
#16154=CARTESIAN_POINT('Ctrl Pts',(7.91515041865896,47.8971150541552,18.2968502123193));
#16155=CARTESIAN_POINT('Ctrl Pts',(-1.64965664963515,47.6134505648201,19.8671328272861));
#16156=CARTESIAN_POINT('Ctrl Pts',(-10.8244840173986,47.3297860754849,16.7408147829438));
#16157=CARTESIAN_POINT('Ctrl Pts',(-17.440397664954,47.0461215861498,9.65695931067027));
#16158=CARTESIAN_POINT('Ctrl Pts',(-19.9333921230027,46.7624570968146,0.290193573479362));
#16159=CARTESIAN_POINT('Ctrl Pts',(-17.7141221892633,46.4787926074795,-9.14517407726722));
#16160=CARTESIAN_POINT('Ctrl Pts',(-11.3072244443864,46.1951281181443,-16.4186177616698));
#16161=CARTESIAN_POINT('Ctrl Pts',(-2.22729288817802,45.9114636288091,-19.8106915636451));
#16162=CARTESIAN_POINT('Ctrl Pts',(7.3791718793543,45.6277991394741,-18.519507450646));
#16163=CARTESIAN_POINT('Ctrl Pts',(15.2411965298458,45.3441346501388,-12.8503020267311));
#16164=CARTESIAN_POINT('Ctrl Pts',(19.5001942969629,45.0604701608038,-4.14327843866249));
#16165=CARTESIAN_POINT('Ctrl Pts',(19.149335866412,44.7768056714686,5.54321835353227));
#16166=CARTESIAN_POINT('Ctrl Pts',(14.2715643558846,44.4931411821334,13.919295408728));
#16167=CARTESIAN_POINT('Ctrl Pts',(6.01998751836924,44.2094766927983,19.0048437014954));
#16168=CARTESIAN_POINT('Ctrl Pts',(-3.65471753770749,43.9258122034632,19.5976369381404));
#16169=CARTESIAN_POINT('Ctrl Pts',(-12.4654454438462,43.642147714128,15.5575384854444));
#16170=CARTESIAN_POINT('Ctrl Pts',(-18.3293354846332,43.3584832247928,7.8396297445323));
#16171=CARTESIAN_POINT('Ctrl Pts',(-19.860160967385,43.0748187354577,-1.73157159515585));
#16172=CARTESIAN_POINT('Ctrl Pts',(-16.6960339420766,42.7911542461225,-10.8934284981642));
#16173=CARTESIAN_POINT('Ctrl Pts',(-9.58495570324397,42.5074897567875,-17.4800731693675));
#16174=CARTESIAN_POINT('Ctrl Pts',(-0.207988890170126,42.2238252674523,
-19.9344193409579));
#16175=CARTESIAN_POINT('Ctrl Pts',(9.21814660603553,41.9401607781171,-17.6762582858823));
#16176=CARTESIAN_POINT('Ctrl Pts',(16.4651073916866,41.656496288782,-11.2394204663684));
#16177=CARTESIAN_POINT('Ctrl Pts',(19.8197081218965,41.3728317994468,-2.14557773161848));
#16178=CARTESIAN_POINT('Ctrl Pts',(18.4889194180165,41.0891673101117,7.4554807084241));
#16179=CARTESIAN_POINT('Ctrl Pts',(12.7873404302362,40.8055028207765,15.2940595840619));
#16180=CARTESIAN_POINT('Ctrl Pts',(4.06282743286065,40.5218383314414,19.5171147224783));
#16181=CARTESIAN_POINT('Ctrl Pts',(-5.62214010851725,40.2381738421062,19.1263136657279));
#16182=CARTESIAN_POINT('Ctrl Pts',(-13.9780307684675,39.9545093527711,14.2140419893612));
#16183=CARTESIAN_POINT('Ctrl Pts',(-19.0295075960294,39.670844863436,5.9415633037382));
#16184=CARTESIAN_POINT('Ctrl Pts',(-19.5823988098096,39.3871803741007,-3.73550407482647));
#16185=CARTESIAN_POINT('Ctrl Pts',(-15.5060006358226,39.1035158847657,-12.5294963235376));
#16186=CARTESIAN_POINT('Ctrl Pts',(-7.7639757483737,38.8198513954304,-18.3615090452395));
#16187=CARTESIAN_POINT('Ctrl Pts',(1.81345709327477,38.5361869060954,-19.852851362199));
#16188=CARTESIAN_POINT('Ctrl Pts',(10.962187723492,38.2525224167602,-16.6509691656962));
#16189=CARTESIAN_POINT('Ctrl Pts',(17.5194514046147,37.9688579274251,-9.51278909236338));
#16190=CARTESIAN_POINT('Ctrl Pts',(19.935107551027,37.6851934380899,-0.125780669925069));
#16191=CARTESIAN_POINT('Ctrl Pts',(17.6380937766636,37.4015289487548,9.29096236976086));
#16192=CARTESIAN_POINT('Ctrl Pts',(11.1714253496994,37.1178644594196,16.5113170126989));
#16193=CARTESIAN_POINT('Ctrl Pts',(2.06382608535784,36.8341999700845,19.8283876240797));
#16194=CARTESIAN_POINT('Ctrl Pts',(-7.53166274505675,36.5505354807493,18.4580169572718));
#16195=CARTESIAN_POINT('Ctrl Pts',(-15.3466625514509,36.2668709914142,12.7241613749335));
#16196=CARTESIAN_POINT('Ctrl Pts',(-19.5337032236605,35.983206502079,3.98230732426164));
#16197=CARTESIAN_POINT('Ctrl Pts',(-19.1029662256092,35.6995420127439,-5.70096623318445));
#16198=CARTESIAN_POINT('Ctrl Pts',(-14.1562778449197,35.4158775234087,-14.0365284538077));
#16199=CARTESIAN_POINT('Ctrl Pts',(-5.86303814848935,35.1322130340736,-19.0538477951946));
#16200=CARTESIAN_POINT('Ctrl Pts',(3.81622728966013,34.8485485447384,-19.5668278119631));
#16201=CARTESIAN_POINT('Ctrl Pts',(12.5933337176237,34.5648840554033,-15.4541987857508));
#16202=CARTESIAN_POINT('Ctrl Pts',(18.3933711571661,34.2812195660681,-7.68819031969704));
#16203=CARTESIAN_POINT('Ctrl Pts',(19.8452025226348,33.9975550767331,1.89531295213031));
#16204=CARTESIAN_POINT('Ctrl Pts',(16.6056244330345,33.7138905873978,11.0307581330315));
#16205=CARTESIAN_POINT('Ctrl Pts',(9.44045430743507,33.4302260980627,17.5585364623509));
#16206=CARTESIAN_POINT('Ctrl Pts',(0.0435830510866937,33.1465616087275,
19.9354472601053));
#16207=CARTESIAN_POINT('Ctrl Pts',(-9.36364550039437,32.8628971193925,17.5996481914089));
#16208=CARTESIAN_POINT('Ctrl Pts',(-16.5571953167351,32.5792326300572,11.1032026508149));
#16209=CARTESIAN_POINT('Ctrl Pts',(-19.8368305482356,32.2955681407222,1.98211423944718));
#16210=CARTESIAN_POINT('Ctrl Pts',(-18.4265999691035,32.0119036513869,-7.60786617228895));
#16211=CARTESIAN_POINT('Ctrl Pts',(-12.6611685974154,31.7282391620518,-15.3987026344836));
#16212=CARTESIAN_POINT('Ctrl Pts',(-3.90087927873828,31.4445746727167,-19.5506103385464));
#16213=CARTESIAN_POINT('Ctrl Pts',(2.55132695173345,31.2554650131599,-19.2349378570825));
#16214=CARTESIAN_POINT('Ctrl Pts',(5.55152620782898,31.1609101833815,-18.3260867174061));
#16215=CARTESIAN_POINT('Ctrl Pts',(2.30651117940881,54.2861781151759,19.095415771535));
#16216=CARTESIAN_POINT('Ctrl Pts',(-0.819544023557087,54.1916232853975,
19.4730080355294));
#16217=CARTESIAN_POINT('Ctrl Pts',(-7.25786099066229,54.0025136258408,18.6636921445274));
#16218=CARTESIAN_POINT('Ctrl Pts',(-15.2027553932093,53.7188491365056,13.0332767668349));
#16219=CARTESIAN_POINT('Ctrl Pts',(-19.5523252673849,53.4351846471705,4.32341528536645));
#16220=CARTESIAN_POINT('Ctrl Pts',(-19.2803959783241,53.1515201578353,-5.40928860470038));
#16221=CARTESIAN_POINT('Ctrl Pts',(-14.4502302294709,52.8678556685001,-13.8628424617997));
#16222=CARTESIAN_POINT('Ctrl Pts',(-6.20419344545305,52.584191179165,-19.0394093823357));
#16223=CARTESIAN_POINT('Ctrl Pts',(3.50860379932289,52.3005266898299,-19.7149513312436));
#16224=CARTESIAN_POINT('Ctrl Pts',(12.3919221404827,52.0168622004947,-15.7299179049459));
#16225=CARTESIAN_POINT('Ctrl Pts',(18.3458052169007,51.7331977111596,-8.02629874805898));
#16226=CARTESIAN_POINT('Ctrl Pts',(19.9627194082814,51.4495332218244,1.57472917578388));
#16227=CARTESIAN_POINT('Ctrl Pts',(16.8604416826627,51.1658687324893,10.8034965618895));
#16228=CARTESIAN_POINT('Ctrl Pts',(9.77234392496671,50.8822042431541,17.4783085254085));
#16229=CARTESIAN_POINT('Ctrl Pts',(0.374060295795806,50.598539753819,20.0212407328584));
#16230=CARTESIAN_POINT('Ctrl Pts',(-9.11265207573848,50.3148752644838,17.8311402970578));
#16231=CARTESIAN_POINT('Ctrl Pts',(-16.4451283519559,50.0312107751487,11.4257493064833));
#16232=CARTESIAN_POINT('Ctrl Pts',(-19.8899678026295,49.7475462858135,2.31930496458734));
#16233=CARTESIAN_POINT('Ctrl Pts',(-18.6328083061265,49.4638817964784,-7.33542419140319));
#16234=CARTESIAN_POINT('Ctrl Pts',(-12.9708431608012,49.1802173071432,-15.2560552573004));
#16235=CARTESIAN_POINT('Ctrl Pts',(-4.24256384168543,48.8965528178081,-19.5701468034783));
#16236=CARTESIAN_POINT('Ctrl Pts',(5.48865979200988,48.612888328473,-19.2578453553527));
#16237=CARTESIAN_POINT('Ctrl Pts',(13.9223613669416,48.3292238391378,-14.392979120547));
#16238=CARTESIAN_POINT('Ctrl Pts',(19.0648093825124,48.0455593498027,-6.125605047679));
#16239=CARTESIAN_POINT('Ctrl Pts',(19.700326424804,47.7618948604675,3.58986528489379));
#16240=CARTESIAN_POINT('Ctrl Pts',(15.6786759283413,47.4782303711324,12.4566895734256));
#16241=CARTESIAN_POINT('Ctrl Pts',(7.95057818874294,47.1945658817972,18.3787458893891));
#16242=CARTESIAN_POINT('Ctrl Pts',(-1.65704042042933,46.9109013924621,19.9560570014168));
#16243=CARTESIAN_POINT('Ctrl Pts',(-10.8729338017748,46.6272369031269,16.8157457325575));
#16244=CARTESIAN_POINT('Ctrl Pts',(-17.518459908376,46.3435724137918,9.70018331983056));
#16245=CARTESIAN_POINT('Ctrl Pts',(-20.0226128700314,46.0599079244566,0.291492463665673));
#16246=CARTESIAN_POINT('Ctrl Pts',(-17.7934096083299,45.7762434351215,-9.18610736437879));
#16247=CARTESIAN_POINT('Ctrl Pts',(-11.3578349478834,45.4925789457863,-16.4921065754567));
#16248=CARTESIAN_POINT('Ctrl Pts',(-2.23726212643448,45.2089144564512,-19.89936310984));
#16249=CARTESIAN_POINT('Ctrl Pts',(7.41220063951033,44.9252499671161,-18.6023997290475));
#16250=CARTESIAN_POINT('Ctrl Pts',(15.3094152721255,44.6415854777809,-12.9078192590863));
#16251=CARTESIAN_POINT('Ctrl Pts',(19.5874760747776,44.3579209884458,-4.16182352096272));
#16252=CARTESIAN_POINT('Ctrl Pts',(19.2350472215369,44.0742564991106,5.56802948850576));
#16253=CARTESIAN_POINT('Ctrl Pts',(14.3354430788454,43.7905920097754,13.9815973956057));
#16254=CARTESIAN_POINT('Ctrl Pts',(6.04693264542922,43.5069275204403,19.0899083177805));
#16255=CARTESIAN_POINT('Ctrl Pts',(-3.67107584877064,43.2232630311051,19.685354863761));
#16256=CARTESIAN_POINT('Ctrl Pts',(-12.5212400796854,42.93959854177,15.6271731566047));
#16257=CARTESIAN_POINT('Ctrl Pts',(-18.411376563963,42.6559340524348,7.87471948831073));
#16258=CARTESIAN_POINT('Ctrl Pts',(-19.9490539358611,42.3722695630997,-1.73932201266128));
#16259=CARTESIAN_POINT('Ctrl Pts',(-16.770764455154,42.0886050737645,-10.9421868741751));
#16260=CARTESIAN_POINT('Ctrl Pts',(-9.62785742828906,41.8049405844294,-17.5583129981261));
#16261=CARTESIAN_POINT('Ctrl Pts',(-0.208919836796794,41.5212760950943,
-20.0236446857564));
#16262=CARTESIAN_POINT('Ctrl Pts',(9.25940651410001,41.2376116057591,-17.7553762282377));
#16263=CARTESIAN_POINT('Ctrl Pts',(16.5388042904544,40.953947116424,-11.2897274830562));
#16264=CARTESIAN_POINT('Ctrl Pts',(19.9084200257014,40.6702826270888,-2.15518121740963));
#16265=CARTESIAN_POINT('Ctrl Pts',(18.5716747860965,40.3866181377537,7.48885102262636));
#16266=CARTESIAN_POINT('Ctrl Pts',(12.8445758500108,40.1029536484185,15.3625149384123));
#16267=CARTESIAN_POINT('Ctrl Pts',(4.08101242096352,39.8192891590834,19.6044722351703));
#16268=CARTESIAN_POINT('Ctrl Pts',(-5.64730449284705,39.5356246697482,19.2119219747716));
#16269=CARTESIAN_POINT('Ctrl Pts',(-14.0405956515267,39.2519601804131,14.2776632454304));
#16270=CARTESIAN_POINT('Ctrl Pts',(-19.1146826065254,38.968295691078,5.96815740840464));
#16271=CARTESIAN_POINT('Ctrl Pts',(-19.6700485304213,38.6846312017428,-3.75222398190641));
#16272=CARTESIAN_POINT('Ctrl Pts',(-15.5754046264532,38.4009667124077,-12.5855776475278));
#16273=CARTESIAN_POINT('Ctrl Pts',(-7.79872686910231,38.1173022230725,-18.4436941316252));
#16274=CARTESIAN_POINT('Ctrl Pts',(1.82157402568654,37.8336377337374,-19.9417116132913));
#16275=CARTESIAN_POINT('Ctrl Pts',(11.0112538619422,37.5499732444022,-16.7254979713585));
#16276=CARTESIAN_POINT('Ctrl Pts',(17.5978674881561,37.2663087550671,-9.55536780369744));
#16277=CARTESIAN_POINT('Ctrl Pts',(20.0243359762019,36.9826442657319,-0.126343657163793));
#16278=CARTESIAN_POINT('Ctrl Pts',(17.7170408968388,36.6989797763968,9.33254819711234));
#16279=CARTESIAN_POINT('Ctrl Pts',(11.2214280239995,36.4153152870616,16.5852207431317));
#16280=CARTESIAN_POINT('Ctrl Pts',(2.0730636554624,36.1316507977265,19.917138376873));
#16281=CARTESIAN_POINT('Ctrl Pts',(-7.56537404599768,35.8479863083913,18.5406340076227));
#16282=CARTESIAN_POINT('Ctrl Pts',(-15.4153533533233,35.5643218190562,12.7811140088841));
#16283=CARTESIAN_POINT('Ctrl Pts',(-19.6211349863809,35.280657329721,4.00013190868774));
#16284=CARTESIAN_POINT('Ctrl Pts',(-19.1884700311734,34.9969928403859,-5.72648343847778));
#16285=CARTESIAN_POINT('Ctrl Pts',(-14.219640555188,34.7133283510507,-14.0993551699416));
#16286=CARTESIAN_POINT('Ctrl Pts',(-5.88928077243528,34.4296638617156,-19.1391317496443));
#16287=CARTESIAN_POINT('Ctrl Pts',(3.83330849634148,34.1459993723804,-19.6544078404778));
#16288=CARTESIAN_POINT('Ctrl Pts',(12.6497008000794,33.8623348830454,-15.5233709085905));
#16289=CARTESIAN_POINT('Ctrl Pts',(18.4756988050768,33.5786703937101,-7.72260224026285));
#16290=CARTESIAN_POINT('Ctrl Pts',(19.9340286405109,33.2950059043751,1.90379628903132));
#16291=CARTESIAN_POINT('Ctrl Pts',(16.6799500739787,33.0113414150398,11.0801311444916));
#16292=CARTESIAN_POINT('Ctrl Pts',(9.48270965901884,32.7276769257048,17.6371275766456));
#16293=CARTESIAN_POINT('Ctrl Pts',(0.0437773165171389,32.4440124363696,
20.0246770301167));
#16294=CARTESIAN_POINT('Ctrl Pts',(-9.40555504064084,32.1603479470344,17.6784235811412));
#16295=CARTESIAN_POINT('Ctrl Pts',(-16.6313076075072,31.8766834576993,11.1528992674491));
#16296=CARTESIAN_POINT('Ctrl Pts',(-19.9256126938554,31.5930189683641,1.99098745962569));
#16297=CARTESIAN_POINT('Ctrl Pts',(-18.5090891610392,31.309354479029,-7.64192132385965));
#16298=CARTESIAN_POINT('Ctrl Pts',(-12.71781356794,31.0256899896938,-15.4676207891775));
#16299=CARTESIAN_POINT('Ctrl Pts',(-3.91839426586458,30.7420255003587,-19.6381296717053));
#16300=CARTESIAN_POINT('Ctrl Pts',(2.56283670588982,30.5529158408019,-19.3210134924979));
#16301=CARTESIAN_POINT('Ctrl Pts',(5.57637687068598,30.4583610110235,-18.4081209878848));
#16302=CARTESIAN_POINT('Ctrl Pts',(2.33374636495171,53.9527937446315,19.3208936257936));
#16303=CARTESIAN_POINT('Ctrl Pts',(-0.829248422667396,53.8582389148531,
19.7029477756138));
#16304=CARTESIAN_POINT('Ctrl Pts',(-7.34354585410623,53.6691292552963,18.8840738821721));
#16305=CARTESIAN_POINT('Ctrl Pts',(-15.3822785181642,53.3854647659611,13.1871750649224));
#16306=CARTESIAN_POINT('Ctrl Pts',(-19.7831968630274,53.101800276626,4.37446637135565));
#16307=CARTESIAN_POINT('Ctrl Pts',(-19.5080623893974,52.8181357872909,-5.47316184725222));
#16308=CARTESIAN_POINT('Ctrl Pts',(-14.6208587530193,52.5344712979557,-14.0265360699875));
#16309=CARTESIAN_POINT('Ctrl Pts',(-6.27745355195996,52.2508068086206,-19.2642282553663));
#16310=CARTESIAN_POINT('Ctrl Pts',(3.55003392220998,51.9671423192855,-19.9477470874941));
#16311=CARTESIAN_POINT('Ctrl Pts',(12.5382468409166,51.6834778299502,-15.9156580482648));
#16312=CARTESIAN_POINT('Ctrl Pts',(18.5624340365284,51.3998133406152,-8.12107393801096));
#16313=CARTESIAN_POINT('Ctrl Pts',(20.1984407894748,51.11614885128,1.59332370701814));
#16314=CARTESIAN_POINT('Ctrl Pts',(17.0595311629746,50.8324843619448,10.9310651261251));
#16315=CARTESIAN_POINT('Ctrl Pts',(9.88773654793256,50.5488198726097,17.6846938123581));
#16316=CARTESIAN_POINT('Ctrl Pts',(0.378477234066722,50.2651553832745,20.2576531693827));
#16317=CARTESIAN_POINT('Ctrl Pts',(-9.220255013537,49.9814908939394,18.0416918499919));
#16318=CARTESIAN_POINT('Ctrl Pts',(-16.6393137622057,49.6978264046042,11.5606654822436));
#16319=CARTESIAN_POINT('Ctrl Pts',(-20.1248301583836,49.4141619152691,2.34669150600064));
#16320=CARTESIAN_POINT('Ctrl Pts',(-18.8528260196953,49.1304974259339,-7.42204147604143));
#16321=CARTESIAN_POINT('Ctrl Pts',(-13.1240039304488,48.8468329365988,-15.4361999968561));
#16322=CARTESIAN_POINT('Ctrl Pts',(-4.29266038004229,48.5631684472636,-19.8012326864051));
#16323=CARTESIAN_POINT('Ctrl Pts',(5.55347033258617,48.2795039579286,-19.4852435574115));
#16324=CARTESIAN_POINT('Ctrl Pts',(14.0867577407393,47.9958394685933,-14.5629325869872));
#16325=CARTESIAN_POINT('Ctrl Pts',(19.2899282001191,47.7121749792582,-6.19793668959756));
#16326=CARTESIAN_POINT('Ctrl Pts',(19.9329494792741,47.4285104899231,3.63225470574316));
#16327=CARTESIAN_POINT('Ctrl Pts',(15.8638110071084,47.1448460005879,12.6037791756293));
#16328=CARTESIAN_POINT('Ctrl Pts',(8.04445926173514,46.8611815112528,18.5957636135555));
#16329=CARTESIAN_POINT('Ctrl Pts',(-1.67660688829753,46.5775170219176,20.1916997433017));
#16330=CARTESIAN_POINT('Ctrl Pts',(-11.0013222871953,46.2938525325825,17.0143074239265));
#16331=CARTESIAN_POINT('Ctrl Pts',(-17.7253193058069,46.0101880432473,9.81472387231086));
#16332=CARTESIAN_POINT('Ctrl Pts',(-20.2590415090184,45.7265235539122,0.29493443035139));
#16333=CARTESIAN_POINT('Ctrl Pts',(-18.003515634149,45.442859064577,-9.29457766622435));
#16334=CARTESIAN_POINT('Ctrl Pts',(-11.4919491854206,45.1591945752419,-16.686846709373));
#16335=CARTESIAN_POINT('Ctrl Pts',(-2.26367989933175,44.8755300859068,-20.1343364056486));
#16336=CARTESIAN_POINT('Ctrl Pts',(7.4997245066736,44.5918655965717,-18.8220583759174));
#16337=CARTESIAN_POINT('Ctrl Pts',(15.4901900910749,44.3082011072365,-13.0602358372585));
#16338=CARTESIAN_POINT('Ctrl Pts',(19.818766583145,44.0245366179013,-4.21096667111763));
#16339=CARTESIAN_POINT('Ctrl Pts',(19.4621762213813,43.7408721285662,5.63377723293615));
#16340=CARTESIAN_POINT('Ctrl Pts',(14.5047171550316,43.457207639231,14.1466932332251));
#16341=CARTESIAN_POINT('Ctrl Pts',(6.1183353172326,43.1735431498958,19.3153235056613));
#16342=CARTESIAN_POINT('Ctrl Pts',(-3.71442421055426,42.8898786605607,19.9178011328182));
#16343=CARTESIAN_POINT('Ctrl Pts',(-12.6690918995096,42.6062141712256,15.8117000864621));
#16344=CARTESIAN_POINT('Ctrl Pts',(-18.6287795937849,42.3225496818904,7.96770481560604));
#16345=CARTESIAN_POINT('Ctrl Pts',(-20.1846139849791,42.0388851925553,-1.75986006825288));
#16346=CARTESIAN_POINT('Ctrl Pts',(-16.968795003946,41.7552207032201,-11.0713931054995));
#16347=CARTESIAN_POINT('Ctrl Pts',(-9.74154395076786,41.4715562138849,-17.7656429840776));
#16348=CARTESIAN_POINT('Ctrl Pts',(-0.211386779197954,41.1878917245499,
-20.2600855085073));
#16349=CARTESIAN_POINT('Ctrl Pts',(9.36874233825877,40.9042272352147,-17.9650331528156));
#16350=CARTESIAN_POINT('Ctrl Pts',(16.7340958347822,40.6205627458796,-11.4230375021171));
#16351=CARTESIAN_POINT('Ctrl Pts',(20.143500266308,40.3368982565444,-2.18062977226658));
#16352=CARTESIAN_POINT('Ctrl Pts',(18.7909706303448,40.0532337672093,7.57727998373896));
#16353=CARTESIAN_POINT('Ctrl Pts',(12.9962456448721,39.7695692778741,15.5439167625341));
#16354=CARTESIAN_POINT('Ctrl Pts',(4.12920134708626,39.4859047885389,19.83596343558));
#16355=CARTESIAN_POINT('Ctrl Pts',(-5.71398832296735,39.2022402992038,19.4387779098239));
#16356=CARTESIAN_POINT('Ctrl Pts',(-14.2063881453439,38.9185758098687,14.4462550526508));
#16357=CARTESIAN_POINT('Ctrl Pts',(-19.3403903312198,38.6349113205335,6.03862989581119));
#16358=CARTESIAN_POINT('Ctrl Pts',(-19.9023140610512,38.3512468311984,-3.79653054743685));
#16359=CARTESIAN_POINT('Ctrl Pts',(-15.7593202693022,38.0675823418632,-12.7341891705786));
#16360=CARTESIAN_POINT('Ctrl Pts',(-7.89081486937766,37.7839178525281,-18.6614787699108));
#16361=CARTESIAN_POINT('Ctrl Pts',(1.84308331972788,37.5002533631929,-20.1771849636682));
#16362=CARTESIAN_POINT('Ctrl Pts',(11.1412756418686,37.2165888738578,-16.9229940098332));
#16363=CARTESIAN_POINT('Ctrl Pts',(17.8056645367364,36.9329243845226,-9.66819836280189));
#16364=CARTESIAN_POINT('Ctrl Pts',(20.2607849617705,36.6492598951875,-0.127835533328253));
#16365=CARTESIAN_POINT('Ctrl Pts',(17.9262451547023,36.3655954058523,9.44274768420295));
#16366=CARTESIAN_POINT('Ctrl Pts',(11.3539315575162,36.0819309165172,16.7810603767059));
#16367=CARTESIAN_POINT('Ctrl Pts',(2.09754255944752,35.7982664271821,20.1523215644716));
#16368=CARTESIAN_POINT('Ctrl Pts',(-7.65470659712393,35.5146019378468,18.7595633198508));
#16369=CARTESIAN_POINT('Ctrl Pts',(-15.5973790978621,35.2309374485118,12.9320344411444));
#16370=CARTESIAN_POINT('Ctrl Pts',(-19.8528229416665,34.9472729591765,4.04736579120533));
#16371=CARTESIAN_POINT('Ctrl Pts',(-19.4150490442561,34.6636084698415,-5.79410222012417));
#16372=CARTESIAN_POINT('Ctrl Pts',(-14.3875472248033,34.3799439805062,-14.265841500715));
#16373=CARTESIAN_POINT('Ctrl Pts',(-5.958821880042,34.0962794911712,-19.3651281722237));
#16374=CARTESIAN_POINT('Ctrl Pts',(3.87857251823525,33.812615001836,-19.8864886837395));
#16375=CARTESIAN_POINT('Ctrl Pts',(12.7990694868943,33.5289505125009,-15.7066721347278));
#16376=CARTESIAN_POINT('Ctrl Pts',(18.6938613723386,33.2452860231657,-7.81379135144242));
#16377=CARTESIAN_POINT('Ctrl Pts',(20.1694112394676,32.9616215338306,1.92627646367344));
#16378=CARTESIAN_POINT('Ctrl Pts',(16.8769083394267,32.6779570444954,11.2109662460333));
#16379=CARTESIAN_POINT('Ctrl Pts',(9.59468214488203,32.3942925551603,17.8453881855154));
#16380=CARTESIAN_POINT('Ctrl Pts',(0.0442944815207541,32.1106280658251,
20.2611300947005));
#16381=CARTESIAN_POINT('Ctrl Pts',(-9.51661707419267,31.82696357649,17.8871717394074));
#16382=CARTESIAN_POINT('Ctrl Pts',(-16.827690491154,31.5432990871548,11.2845938133513));
#16383=CARTESIAN_POINT('Ctrl Pts',(-20.160897833935,31.2596345978197,2.0144967918736));
#16384=CARTESIAN_POINT('Ctrl Pts',(-18.7276422245378,30.9759701084845,-7.7321569348489));
#16385=CARTESIAN_POINT('Ctrl Pts',(-12.8679941277788,30.6923056191494,-15.6502653565598));
#16386=CARTESIAN_POINT('Ctrl Pts',(-3.96464679805612,30.4086411298142,-19.8700147927816));
#16387=CARTESIAN_POINT('Ctrl Pts',(2.5930722951385,30.2195314702575,-19.5491631551646));
#16388=CARTESIAN_POINT('Ctrl Pts',(5.64222249072293,30.1249766404791,-18.6254832946783));
#16389=CARTESIAN_POINT('Ctrl Pts',(2.35124930762599,53.8215594674016,19.4657990442344));
#16390=CARTESIAN_POINT('Ctrl Pts',(-0.835506991250132,53.7270046376232,
19.8507233170207));
#16391=CARTESIAN_POINT('Ctrl Pts',(-7.39859942014504,53.5378949780665,19.0257055689461));
#16392=CARTESIAN_POINT('Ctrl Pts',(-15.4976584671439,53.2542304887313,13.2860807705774));
#16393=CARTESIAN_POINT('Ctrl Pts',(-19.9315674705091,52.9705659993962,4.40727512992929));
#16394=CARTESIAN_POINT('Ctrl Pts',(-19.6543777810312,52.686901510061,-5.51421105245925));
#16395=CARTESIAN_POINT('Ctrl Pts',(-14.7305154059551,52.4032370207259,-14.1317366880123));
#16396=CARTESIAN_POINT('Ctrl Pts',(-6.32453584432345,52.1195725313907,-19.4087120573804));
#16397=CARTESIAN_POINT('Ctrl Pts',(3.57665991873037,51.8359080420556,-20.0973573976942));
#16398=CARTESIAN_POINT('Ctrl Pts',(12.6322848940173,51.5522435527204,-16.0350272263897));
#16399=CARTESIAN_POINT('Ctrl Pts',(18.7016544212907,51.2685790633853,-8.18198288890697));
#16400=CARTESIAN_POINT('Ctrl Pts',(20.349931271475,50.9849145740501,1.60527381176158));
#16401=CARTESIAN_POINT('Ctrl Pts',(17.1874795446085,50.701250084715,11.0130493154522));
#16402=CARTESIAN_POINT('Ctrl Pts',(9.96189564787207,50.4175855953798,17.817330960666));
#16403=CARTESIAN_POINT('Ctrl Pts',(0.381315860574492,50.1339211060447,20.4095877950711));
#16404=CARTESIAN_POINT('Ctrl Pts',(-9.2894079426539,49.8502566167095,18.177006522497));
#16405=CARTESIAN_POINT('Ctrl Pts',(-16.7641104433384,49.5665921273744,11.6473717442925));
#16406=CARTESIAN_POINT('Ctrl Pts',(-20.2757685978253,49.2829276380392,2.3642919503211));
#16407=CARTESIAN_POINT('Ctrl Pts',(-18.9942242871785,48.9992631487041,-7.47770760311098));
#16408=CARTESIAN_POINT('Ctrl Pts',(-13.2224354029705,48.715598659369,-15.551973193893));
#16409=CARTESIAN_POINT('Ctrl Pts',(-4.32485580474053,48.4319341700338,-19.9497441085197));
#16410=CARTESIAN_POINT('Ctrl Pts',(5.59512197058797,48.1482696806987,-19.6313850263131));
#16411=CARTESIAN_POINT('Ctrl Pts',(14.1924099725268,47.8646051913635,-14.6721561824506));
#16412=CARTESIAN_POINT('Ctrl Pts',(19.4346047823582,47.5809407020284,-6.24442189617503));
#16413=CARTESIAN_POINT('Ctrl Pts',(20.0824487918183,47.2972762126932,3.65949701536888));
#16414=CARTESIAN_POINT('Ctrl Pts',(15.9827913337385,47.0136117233581,12.6983089051158));
#16415=CARTESIAN_POINT('Ctrl Pts',(8.10479359061364,46.7299472340229,18.7352338850897));
#16416=CARTESIAN_POINT('Ctrl Pts',(-1.68918162428795,46.4462827446878,20.3431397112677));
#16417=CARTESIAN_POINT('Ctrl Pts',(-11.0838334138429,46.1626182553526,17.1419166001721));
#16418=CARTESIAN_POINT('Ctrl Pts',(-17.858261149336,45.8789537660175,9.8883353803916));
#16419=CARTESIAN_POINT('Ctrl Pts',(-20.4109865476307,45.5952892766824,0.297146471004314));
#16420=CARTESIAN_POINT('Ctrl Pts',(-18.1385439807257,45.3116247873472,-9.3642880205741));
#16421=CARTESIAN_POINT('Ctrl Pts',(-11.578140067745,45.027960298012,-16.8119998942583));
#16422=CARTESIAN_POINT('Ctrl Pts',(-2.28065774744747,44.7442958086769,-20.2853461422755));
#16423=CARTESIAN_POINT('Ctrl Pts',(7.55597326499919,44.4606313193418,-18.9632258830484));
#16424=CARTESIAN_POINT('Ctrl Pts',(15.6063682197616,44.1769668300066,-13.1581890418903));
#16425=CARTESIAN_POINT('Ctrl Pts',(19.9674095114092,43.8933023406715,-4.24254938410794));
#16426=CARTESIAN_POINT('Ctrl Pts',(19.6081446827283,43.6096378513363,5.67603118156499));
#16427=CARTESIAN_POINT('Ctrl Pts',(14.6135041283542,43.3259733620011,14.2527949877728));
#16428=CARTESIAN_POINT('Ctrl Pts',(6.16422350476639,43.042308872666,19.4601905554954));
#16429=CARTESIAN_POINT('Ctrl Pts',(-3.74228280050009,42.7586443833308,20.0671868310929));
#16430=CARTESIAN_POINT('Ctrl Pts',(-12.7641114816057,42.4749798939957,15.9302895754612));
#16431=CARTESIAN_POINT('Ctrl Pts',(-18.7684974888008,42.1913154046606,8.02746347769871));
#16432=CARTESIAN_POINT('Ctrl Pts',(-20.3360008089787,41.9076509153254,-1.77305921224517));
#16433=CARTESIAN_POINT('Ctrl Pts',(-17.0960628320381,41.6239864259903,-11.1544297709883));
#16434=CARTESIAN_POINT('Ctrl Pts',(-9.81460660139152,41.3403219366551,-17.8988872596267));
#16435=CARTESIAN_POINT('Ctrl Pts',(-0.212972203281963,41.05665744732,-20.4120383772306));
#16436=CARTESIAN_POINT('Ctrl Pts',(9.4390089358025,40.7729929579848,-18.0997728765514));
#16437=CARTESIAN_POINT('Ctrl Pts',(16.8596033933025,40.4893284686497,-11.5087115392406));
#16438=CARTESIAN_POINT('Ctrl Pts',(20.2945787328974,40.2056639793145,-2.1969847352987));
#16439=CARTESIAN_POINT('Ctrl Pts',(18.9319049759662,39.9219994899794,7.63411041666903));
#16440=CARTESIAN_POINT('Ctrl Pts',(13.093718916026,39.6383350006442,15.6604978471634));
#16441=CARTESIAN_POINT('Ctrl Pts',(4.16017081115702,39.3546705113091,19.9847353421279));
#16442=CARTESIAN_POINT('Ctrl Pts',(-5.75684386358992,39.0710060219739,19.5845708812619));
#16443=CARTESIAN_POINT('Ctrl Pts',(-14.3129376182953,38.7873415326388,14.5546035537782));
#16444=CARTESIAN_POINT('Ctrl Pts',(-19.4854453850015,38.5036770433037,6.08392028392143));
#16445=CARTESIAN_POINT('Ctrl Pts',(-20.0515836045849,38.2200125539685,-3.82500494393612));
#16446=CARTESIAN_POINT('Ctrl Pts',(-15.8775169039141,37.9363480646334,-12.8296969893646));
#16447=CARTESIAN_POINT('Ctrl Pts',(-7.94999684842001,37.6526835752982,-18.8014419123425));
#16448=CARTESIAN_POINT('Ctrl Pts',(1.85690664725514,37.3690190859631,-20.3285160691912));
#16449=CARTESIAN_POINT('Ctrl Pts',(11.2248364340646,37.0853545966279,-17.0499183254338));
#16450=CARTESIAN_POINT('Ctrl Pts',(17.9392089783277,36.8016901072928,-9.74071091345282));
#16451=CARTESIAN_POINT('Ctrl Pts',(20.4127430764758,36.5180256179576,-0.128794313881315));
#16452=CARTESIAN_POINT('Ctrl Pts',(18.0606939641767,36.2343611286225,9.51356932997501));
#16453=CARTESIAN_POINT('Ctrl Pts',(11.43908729248,35.9506966392873,16.9069201744589));
#16454=CARTESIAN_POINT('Ctrl Pts',(2.11327435920437,35.6670321499522,20.3034661917574));
#16455=CARTESIAN_POINT('Ctrl Pts',(-7.71211773807824,35.383367660617,18.9002621072099));
#16456=CARTESIAN_POINT('Ctrl Pts',(-15.7143611560603,35.0997031712819,13.0290261211728));
#16457=CARTESIAN_POINT('Ctrl Pts',(-20.0017212960129,34.8160386819467,4.07772147968603));
#16458=CARTESIAN_POINT('Ctrl Pts',(-19.5606640472924,34.5323741926116,-5.83755862393481));
#16459=CARTESIAN_POINT('Ctrl Pts',(-14.4954554093758,34.2487097032764,-14.3728368800661));
#16460=CARTESIAN_POINT('Ctrl Pts',(-6.00351370203096,33.9650452139413,-19.5103687631338));
#16461=CARTESIAN_POINT('Ctrl Pts',(3.90766224405355,33.6813807246061,-20.0356395340063));
#16462=CARTESIAN_POINT('Ctrl Pts',(12.8950639041969,33.397716235271,-15.8244739049259));
#16463=CARTESIAN_POINT('Ctrl Pts',(18.8340674097308,33.1140517459358,-7.87239564088531));
#16464=CARTESIAN_POINT('Ctrl Pts',(20.3206839976297,32.8303872566008,1.94072373947406));
#16465=CARTESIAN_POINT('Ctrl Pts',(17.0034870942043,32.5467227672655,11.2950497442454));
#16466=CARTESIAN_POINT('Ctrl Pts',(9.66664314302491,32.2630582779305,17.9792305213566));
#16467=CARTESIAN_POINT('Ctrl Pts',(0.0446270390856308,31.9793937885952,
20.4130908725821));
#16468=CARTESIAN_POINT('Ctrl Pts',(-9.58799343370268,31.6957292992602,18.0213273453348));
#16469=CARTESIAN_POINT('Ctrl Pts',(-16.9538986553872,31.4120648099249,11.3692298036081));
#16470=CARTESIAN_POINT('Ctrl Pts',(-20.3121095021436,31.1284003205899,2.02960514964943));
#16471=CARTESIAN_POINT('Ctrl Pts',(-18.8680961779327,30.8447358312547,-7.79014778567339));
#16472=CARTESIAN_POINT('Ctrl Pts',(-12.9645164222397,30.5610713419195,-15.7676464364222));
#16473=CARTESIAN_POINT('Ctrl Pts',(-3.99435877262015,30.2774068525844,-20.0190370340731));
#16474=CARTESIAN_POINT('Ctrl Pts',(2.61248231763768,30.0882971930276,-19.6957920450376));
#16475=CARTESIAN_POINT('Ctrl Pts',(5.68453878451291,29.9937423632492,-18.7651731818414));
#16476=CARTESIAN_POINT('Ctrl Pts',(2.35186803664952,53.8169203357015,19.4709214507763));
#16477=CARTESIAN_POINT('Ctrl Pts',(-0.835728231649532,53.7223655059232,
19.8559471824094));
#16478=CARTESIAN_POINT('Ctrl Pts',(-7.40054556370451,53.5332558463665,19.0307122490736));
#16479=CARTESIAN_POINT('Ctrl Pts',(-15.5017371483404,53.2495913570312,13.2895770872723));
#16480=CARTESIAN_POINT('Ctrl Pts',(-19.9368123714836,52.9659268676962,4.40843491954487));
#16481=CARTESIAN_POINT('Ctrl Pts',(-19.6595500301255,52.682262378361,-5.51566214186331));
#16482=CARTESIAN_POINT('Ctrl Pts',(-14.7343917686363,52.3985978890259,-14.1354555298595));
#16483=CARTESIAN_POINT('Ctrl Pts',(-6.3262002033585,52.1149333996907,-19.4138195597816));
#16484=CARTESIAN_POINT('Ctrl Pts',(3.57760114770736,51.8312689103556,-20.1026461221598));
#16485=CARTESIAN_POINT('Ctrl Pts',(12.6356091391944,51.5476044210204,-16.0392469268364));
#16486=CARTESIAN_POINT('Ctrl Pts',(18.706575861892,51.2639399316853,-8.18413602032115));
#16487=CARTESIAN_POINT('Ctrl Pts',(20.3552864600137,50.98027544235,1.60569624796426));
#16488=CARTESIAN_POINT('Ctrl Pts',(17.1920025198992,50.6966109530149,11.0159474565449));
#16489=CARTESIAN_POINT('Ctrl Pts',(9.96451717205493,50.4129464636797,17.8220196838587));
#16490=CARTESIAN_POINT('Ctrl Pts',(0.381416206021541,50.1292819743447,20.4149586840892));
#16491=CARTESIAN_POINT('Ctrl Pts',(-9.29185249869818,49.8456174850094,18.18178989617));
#16492=CARTESIAN_POINT('Ctrl Pts',(-16.7685220060165,49.5619529956743,11.6504368106559));
#16493=CARTESIAN_POINT('Ctrl Pts',(-20.2811042716596,49.2782885063392,2.36491412602784));
#16494=CARTESIAN_POINT('Ctrl Pts',(-18.999222715934,48.9946240170041,-7.47967540070289));
#16495=CARTESIAN_POINT('Ctrl Pts',(-13.2259149555241,48.7109595276689,-15.5560657764083));
#16496=CARTESIAN_POINT('Ctrl Pts',(-4.32599391300361,48.4272950383338,-19.9549939872915));
#16497=CARTESIAN_POINT('Ctrl Pts',(5.59659435599133,48.1436305489987,-19.6365511272388));
#16498=CARTESIAN_POINT('Ctrl Pts',(14.1961447789205,47.8599660596635,-14.6760172365503));
#16499=CARTESIAN_POINT('Ctrl Pts',(19.4397190995403,47.5763015703284,-6.24606514822754));
#16500=CARTESIAN_POINT('Ctrl Pts',(20.0877335925167,47.2926370809931,3.66046003101415));
#16501=CARTESIAN_POINT('Ctrl Pts',(15.9869972882849,47.0089725916581,12.7016505310532));
#16502=CARTESIAN_POINT('Ctrl Pts',(8.1069264091395,46.7253081023228,18.7401641591884));
#16503=CARTESIAN_POINT('Ctrl Pts',(-1.68962614120521,46.4416436129877,20.3484931141353));
#16504=CARTESIAN_POINT('Ctrl Pts',(-11.0867501821699,46.1579791236525,17.1464275845524));
#16505=CARTESIAN_POINT('Ctrl Pts',(-17.8629606435048,45.8743146343175,9.89093754720224));
#16506=CARTESIAN_POINT('Ctrl Pts',(-20.4163578047457,45.5906501449824,0.297224666641401));
#16507=CARTESIAN_POINT('Ctrl Pts',(-18.1433172327772,45.3069856556472,-9.36675228160036));
#16508=CARTESIAN_POINT('Ctrl Pts',(-11.5811869154352,45.023321166312,-16.8164240593439));
#16509=CARTESIAN_POINT('Ctrl Pts',(-2.28125791437836,44.7396566769769,-20.2906843364653));
#16510=CARTESIAN_POINT('Ctrl Pts',(7.557961658606,44.4559921876418,-18.9682161544255));
#16511=CARTESIAN_POINT('Ctrl Pts',(15.6104751166106,44.1723276983066,-13.1616516876741));
#16512=CARTESIAN_POINT('Ctrl Pts',(19.9726640389233,43.8886632089715,-4.24366583301215));
#16513=CARTESIAN_POINT('Ctrl Pts',(19.6133046678369,43.6049987196362,5.67752485864902));
#16514=CARTESIAN_POINT('Ctrl Pts',(14.6173497478612,43.321334230301,14.256545684796));
#16515=CARTESIAN_POINT('Ctrl Pts',(6.16584565219571,43.037669740966,19.465311605707));
#16516=CARTESIAN_POINT('Ctrl Pts',(-3.74326760165467,42.7540052516307,20.0724676155269));
#16517=CARTESIAN_POINT('Ctrl Pts',(-12.7674704238328,42.4703407622956,15.9344817138973));
#16518=CARTESIAN_POINT('Ctrl Pts',(-18.7734365163896,42.1866762729606,8.0295759464037));
#16519=CARTESIAN_POINT('Ctrl Pts',(-20.3413523332071,41.9030117836254,-1.7735258019853));
#16520=CARTESIAN_POINT('Ctrl Pts',(-17.1005617497612,41.6193472942903,-11.1573651171133));
#16521=CARTESIAN_POINT('Ctrl Pts',(-9.81718936609107,41.3356828049551,-17.9035974447674));
#16522=CARTESIAN_POINT('Ctrl Pts',(-0.213028248023332,41.05201831562,-20.41740991114));
#16523=CARTESIAN_POINT('Ctrl Pts',(9.44149286002567,40.7683538262848,-18.1045359257855));
#16524=CARTESIAN_POINT('Ctrl Pts',(16.8640400854962,40.4846893369497,-11.5117401164529));
#16525=CARTESIAN_POINT('Ctrl Pts',(20.2999193566913,40.2010248476145,-2.19756288324188));
#16526=CARTESIAN_POINT('Ctrl Pts',(18.9368870050839,39.9173603582794,7.63611937247311));
#16527=CARTESIAN_POINT('Ctrl Pts',(13.0971645961613,39.6336958689442,15.6646189885051));
#16528=CARTESIAN_POINT('Ctrl Pts',(4.16126558171192,39.350031379609,19.9899944290244));
#16529=CARTESIAN_POINT('Ctrl Pts',(-5.75835880695092,39.0663668902739,19.5897246628022));
#16530=CARTESIAN_POINT('Ctrl Pts',(-14.3167041421641,38.7827024009388,14.558433673293));
#16531=CARTESIAN_POINT('Ctrl Pts',(-19.4905730811527,38.4990379116037,6.08552129914113));
#16532=CARTESIAN_POINT('Ctrl Pts',(-20.0568602829488,38.2153734222685,-3.82601151385237));
#16533=CARTESIAN_POINT('Ctrl Pts',(-15.8816951549476,37.9317089329334,-12.8330731907587));
#16534=CARTESIAN_POINT('Ctrl Pts',(-7.95208893137916,37.6480444435982,-18.8063896094275));
#16535=CARTESIAN_POINT('Ctrl Pts',(1.85739530188323,37.3643799542631,-20.3338656237715));
#16536=CARTESIAN_POINT('Ctrl Pts',(11.2277903080687,37.0807154649279,-17.0544050999903));
#16537=CARTESIAN_POINT('Ctrl Pts',(17.9439297743379,36.7970509755928,-9.74327423211832));
#16538=CARTESIAN_POINT('Ctrl Pts',(20.4181147958306,36.5133864862576,-0.128828206773863));
#16539=CARTESIAN_POINT('Ctrl Pts',(18.0654467295916,36.2297219969225,9.51607287515306));
#16540=CARTESIAN_POINT('Ctrl Pts',(11.4420975477109,35.9460575075872,16.9113693183094));
#16541=CARTESIAN_POINT('Ctrl Pts',(2.11383047832578,35.6623930182522,20.308809154332));
#16542=CARTESIAN_POINT('Ctrl Pts',(-7.71414722191097,35.378728528917,18.905235809343));
#16543=CARTESIAN_POINT('Ctrl Pts',(-15.7184964718176,35.0950640395819,13.0324547770618));
#16544=CARTESIAN_POINT('Ctrl Pts',(-20.006984852839,34.8113995502467,4.07879455327383));
#16545=CARTESIAN_POINT('Ctrl Pts',(-19.5658115376498,34.5277350609116,-5.83909480780952));
#16546=CARTESIAN_POINT('Ctrl Pts',(-14.4992699637004,34.2440705715764,-14.3766191667262));
#16547=CARTESIAN_POINT('Ctrl Pts',(-6.00509355793826,33.9604060822413,-19.5155030180225));
#16548=CARTESIAN_POINT('Ctrl Pts',(3.90869056586123,33.6767415929061,-20.0409120165633));
#16549=CARTESIAN_POINT('Ctrl Pts',(12.8984573068486,33.393077103571,-15.8286381975024));
#16550=CARTESIAN_POINT('Ctrl Pts',(18.8390236931527,33.1094126142358,-7.87446730251712));
#16551=CARTESIAN_POINT('Ctrl Pts',(20.3260314896307,32.8257481249007,1.94123445067361));
#16552=CARTESIAN_POINT('Ctrl Pts',(17.0079616531857,32.5420836355655,11.2980220959072));
#16553=CARTESIAN_POINT('Ctrl Pts',(9.66918696430926,32.2584191462305,17.9839618479286));
#16554=CARTESIAN_POINT('Ctrl Pts',(0.0446387949955499,31.9747546568951,
20.4184626860802));
#16555=CARTESIAN_POINT('Ctrl Pts',(-9.59051658801136,31.6910901675601,18.0260697460044));
#16556=CARTESIAN_POINT('Ctrl Pts',(-16.9583601139928,31.4074256782248,11.3722216858637));
#16557=CARTESIAN_POINT('Ctrl Pts',(-20.3174548346148,31.1237611888899,2.03013923009681));
#16558=CARTESIAN_POINT('Ctrl Pts',(-18.8730612251852,30.8400966995547,-7.79219776225003));
#16559=CARTESIAN_POINT('Ctrl Pts',(-12.9679284853489,30.5564322102195,-15.7717958575954));
#16560=CARTESIAN_POINT('Ctrl Pts',(-3.99540909092099,30.2727677208844,-20.0243049703027));
#16561=CARTESIAN_POINT('Ctrl Pts',(2.61316846193303,30.0836580613276,-19.7009753762946));
#16562=CARTESIAN_POINT('Ctrl Pts',(5.68603466549838,29.9891032315492,-18.7701112193526));
#16563=CARTESIAN_POINT('Ctrl Pts',(2.35248676567306,53.8122812040015,19.4760438573182));
#16564=CARTESIAN_POINT('Ctrl Pts',(-0.835949472048931,53.7177263742231,
19.8611710477982));
#16565=CARTESIAN_POINT('Ctrl Pts',(-7.40249170726399,53.5286167146664,19.035718929201));
#16566=CARTESIAN_POINT('Ctrl Pts',(-15.5058158295368,53.2449522253312,13.2930734039672));
#16567=CARTESIAN_POINT('Ctrl Pts',(-19.9420572724581,52.9612877359961,4.40959470916045));
#16568=CARTESIAN_POINT('Ctrl Pts',(-19.6647222792197,52.6776232466609,-5.51711323126738));
#16569=CARTESIAN_POINT('Ctrl Pts',(-14.7382681313176,52.3939587573258,-14.1391743717067));
#16570=CARTESIAN_POINT('Ctrl Pts',(-6.32786456239355,52.1102942679906,-19.4189270621828));
#16571=CARTESIAN_POINT('Ctrl Pts',(3.57854237668436,51.8266297786555,-20.1079348466254));
#16572=CARTESIAN_POINT('Ctrl Pts',(12.6389333843715,51.5429652893203,-16.0434666272831));
#16573=CARTESIAN_POINT('Ctrl Pts',(18.7114973024933,51.2593007999852,-8.18628915173532));
#16574=CARTESIAN_POINT('Ctrl Pts',(20.3606416485524,50.97563631065,1.60611868416694));
#16575=CARTESIAN_POINT('Ctrl Pts',(17.19652549519,50.6919718213149,11.0188455976376));
#16576=CARTESIAN_POINT('Ctrl Pts',(9.96713869623779,50.4083073319797,17.8267084070514));
#16577=CARTESIAN_POINT('Ctrl Pts',(0.38151655146859,50.1246428426446,20.4203295731073));
#16578=CARTESIAN_POINT('Ctrl Pts',(-9.29429705474246,49.8409783533094,18.1865732698431));
#16579=CARTESIAN_POINT('Ctrl Pts',(-16.7729335686945,49.5573138639743,11.6535018770193));
#16580=CARTESIAN_POINT('Ctrl Pts',(-20.2864399454939,49.2736493746391,2.36553630173456));
#16581=CARTESIAN_POINT('Ctrl Pts',(-19.0042211446896,48.989984885304,-7.4816431982948));
#16582=CARTESIAN_POINT('Ctrl Pts',(-13.2293945080778,48.7063203959688,-15.5601583589236));
#16583=CARTESIAN_POINT('Ctrl Pts',(-4.3271320212667,48.4226559066337,-19.9602438660632));
#16584=CARTESIAN_POINT('Ctrl Pts',(5.5980667413947,48.1389914172986,-19.6417172281645));
#16585=CARTESIAN_POINT('Ctrl Pts',(14.1998795853142,47.8553269279634,-14.6798782906499));
#16586=CARTESIAN_POINT('Ctrl Pts',(19.4448334167225,47.5716624386283,-6.24770840028006));
#16587=CARTESIAN_POINT('Ctrl Pts',(20.0930183932152,47.2879979492931,3.66142304665942));
#16588=CARTESIAN_POINT('Ctrl Pts',(15.9912032428313,47.004333459958,12.7049921569905));
#16589=CARTESIAN_POINT('Ctrl Pts',(8.10905922766536,46.7206689706228,18.7450944332872));
#16590=CARTESIAN_POINT('Ctrl Pts',(-1.69007065812247,46.4370044812877,20.3538465170029));
#16591=CARTESIAN_POINT('Ctrl Pts',(-11.0896669504969,46.1533399919525,17.1509385689327));
#16592=CARTESIAN_POINT('Ctrl Pts',(-17.8676601376735,45.8696755026174,9.8935397140129));
#16593=CARTESIAN_POINT('Ctrl Pts',(-20.4217290618606,45.5860110132823,0.297302862278477));
#16594=CARTESIAN_POINT('Ctrl Pts',(-18.1480904848286,45.3023465239471,-9.36921654262662));
#16595=CARTESIAN_POINT('Ctrl Pts',(-11.5842337631254,45.0186820346119,-16.8208482244296));
#16596=CARTESIAN_POINT('Ctrl Pts',(-2.28185808130925,44.7350175452768,-20.296022530655));
#16597=CARTESIAN_POINT('Ctrl Pts',(7.55995005221281,44.4513530559417,-18.9732064258026));
#16598=CARTESIAN_POINT('Ctrl Pts',(15.6145820134597,44.1676885666065,-13.1651143334578));
#16599=CARTESIAN_POINT('Ctrl Pts',(19.9779185664375,43.8840240772714,-4.24478228191636));
#16600=CARTESIAN_POINT('Ctrl Pts',(19.6184646529456,43.6003595879362,5.67901853573306));
#16601=CARTESIAN_POINT('Ctrl Pts',(14.6211953673681,43.316695098601,14.2602963818193));
#16602=CARTESIAN_POINT('Ctrl Pts',(6.16746779962503,43.0330306092659,19.4704326559187));
#16603=CARTESIAN_POINT('Ctrl Pts',(-3.74425240280926,42.7493661199307,20.0777483999609));
#16604=CARTESIAN_POINT('Ctrl Pts',(-12.7708293660599,42.4657016305956,15.9386738523334));
#16605=CARTESIAN_POINT('Ctrl Pts',(-18.7783755439784,42.1820371412605,8.03168841510866));
#16606=CARTESIAN_POINT('Ctrl Pts',(-20.3467038574354,41.8983726519253,-1.77399239172543));
#16607=CARTESIAN_POINT('Ctrl Pts',(-17.1050606674842,41.6147081625902,-11.1603004632384));
#16608=CARTESIAN_POINT('Ctrl Pts',(-9.81977213079062,41.331043673255,-17.9083076299081));
#16609=CARTESIAN_POINT('Ctrl Pts',(-0.213084292764702,41.0473791839199,
-20.4227814450494));
#16610=CARTESIAN_POINT('Ctrl Pts',(9.44397678424884,40.7637146945847,-18.1092989750195));
#16611=CARTESIAN_POINT('Ctrl Pts',(16.8684767776899,40.4800502052496,-11.5147686936652));
#16612=CARTESIAN_POINT('Ctrl Pts',(20.3052599804853,40.1963857159144,-2.19814103118507));
#16613=CARTESIAN_POINT('Ctrl Pts',(18.9418690342016,39.9127212265793,7.63812832827719));
#16614=CARTESIAN_POINT('Ctrl Pts',(13.1006102762966,39.6290567372441,15.6687401298467));
#16615=CARTESIAN_POINT('Ctrl Pts',(4.16236035226682,39.345392247909,19.9952535159209));
#16616=CARTESIAN_POINT('Ctrl Pts',(-5.75987375031193,39.0617277585738,19.5948784443426));
#16617=CARTESIAN_POINT('Ctrl Pts',(-14.320470666033,38.7780632692387,14.5622637928079));
#16618=CARTESIAN_POINT('Ctrl Pts',(-19.4957007773038,38.4943987799036,6.08712231436083));
#16619=CARTESIAN_POINT('Ctrl Pts',(-20.0621369613127,38.2107342905684,-3.82701808376861));
#16620=CARTESIAN_POINT('Ctrl Pts',(-15.8858734059811,37.9270698012333,-12.8364493921527));
#16621=CARTESIAN_POINT('Ctrl Pts',(-7.95418101433831,37.6434053118981,-18.8113373065124));
#16622=CARTESIAN_POINT('Ctrl Pts',(1.85788395651131,37.359740822563,-20.3392151783517));
#16623=CARTESIAN_POINT('Ctrl Pts',(11.2307441820728,37.0760763332278,-17.0588918745468));
#16624=CARTESIAN_POINT('Ctrl Pts',(17.9486505703482,36.7924118438927,-9.74583755078384));
#16625=CARTESIAN_POINT('Ctrl Pts',(20.4234865151855,36.5087473545575,-0.128862099666414));
#16626=CARTESIAN_POINT('Ctrl Pts',(18.0701994950065,36.2250828652224,9.5185764203311));
#16627=CARTESIAN_POINT('Ctrl Pts',(11.4451078029419,35.9414183758872,16.91581846216));
#16628=CARTESIAN_POINT('Ctrl Pts',(2.11438659744718,35.6577538865521,20.3141521169065));
#16629=CARTESIAN_POINT('Ctrl Pts',(-7.7161767057437,35.3740893972169,18.9102095114761));
#16630=CARTESIAN_POINT('Ctrl Pts',(-15.7226317875749,35.0904249078818,13.0358834329508));
#16631=CARTESIAN_POINT('Ctrl Pts',(-20.0122484096652,34.8067604185466,4.07986762686163));
#16632=CARTESIAN_POINT('Ctrl Pts',(-19.5709590280071,34.5230959292115,-5.84063099168422));
#16633=CARTESIAN_POINT('Ctrl Pts',(-14.5030845180251,34.2394314398763,-14.3804014533863));
#16634=CARTESIAN_POINT('Ctrl Pts',(-6.00667341384557,33.9557669505412,-19.5206372729111));
#16635=CARTESIAN_POINT('Ctrl Pts',(3.90971888766891,33.672102461206,-20.0461844991202));
#16636=CARTESIAN_POINT('Ctrl Pts',(12.9018507095002,33.3884379718709,-15.8328024900789));
#16637=CARTESIAN_POINT('Ctrl Pts',(18.8439799765745,33.1047734825357,-7.87653896414892));
#16638=CARTESIAN_POINT('Ctrl Pts',(20.3313789816317,32.8211089932007,1.94174516187317));
#16639=CARTESIAN_POINT('Ctrl Pts',(17.0124362121671,32.5374445038654,11.300994447569));
#16640=CARTESIAN_POINT('Ctrl Pts',(9.67173078559361,32.2537800145304,17.9886931745006));
#16641=CARTESIAN_POINT('Ctrl Pts',(0.0446505509054691,31.9701155251951,
20.4238344995783));
#16642=CARTESIAN_POINT('Ctrl Pts',(-9.59303974232004,31.6864510358601,18.0308121466739));
#16643=CARTESIAN_POINT('Ctrl Pts',(-16.9628215725985,31.4027865465248,11.3752135681193));
#16644=CARTESIAN_POINT('Ctrl Pts',(-20.322800167086,31.1191220571898,2.03067331054418));
#16645=CARTESIAN_POINT('Ctrl Pts',(-18.8780262724377,30.8354575678546,-7.79424773882668));
#16646=CARTESIAN_POINT('Ctrl Pts',(-12.9713405484581,30.5517930785194,-15.7759452787685));
#16647=CARTESIAN_POINT('Ctrl Pts',(-3.99645940922183,30.2681285891843,-20.0295729065324));
#16648=CARTESIAN_POINT('Ctrl Pts',(2.61385460622837,30.0790189296275,-19.7061587075517));
#16649=CARTESIAN_POINT('Ctrl Pts',(5.68753054648386,29.9844640998491,-18.7750492568638));
#16650=CARTESIAN_POINT('Ctrl Pts',(2.3531054946966,53.8076420723014,19.4811662638601));
#16651=CARTESIAN_POINT('Ctrl Pts',(-0.83617071244833,53.713087242523,19.8663949131869));
#16652=CARTESIAN_POINT('Ctrl Pts',(-7.40443785082346,53.5239775829663,19.0407256093285));
#16653=CARTESIAN_POINT('Ctrl Pts',(-15.5098945107332,53.2403130936311,13.2965697206621));
#16654=CARTESIAN_POINT('Ctrl Pts',(-19.9473021734326,52.956648604296,4.41075449877604));
#16655=CARTESIAN_POINT('Ctrl Pts',(-19.669894528314,52.6729841149608,-5.51856432067145));
#16656=CARTESIAN_POINT('Ctrl Pts',(-14.7421444939989,52.3893196256257,-14.1428932135538));
#16657=CARTESIAN_POINT('Ctrl Pts',(-6.3295289214286,52.1056551362905,-19.424034564584));
#16658=CARTESIAN_POINT('Ctrl Pts',(3.57948360566135,51.8219906469554,-20.113223571091));
#16659=CARTESIAN_POINT('Ctrl Pts',(12.6422576295486,51.5383261576202,-16.0476863277298));
#16660=CARTESIAN_POINT('Ctrl Pts',(18.7164187430947,51.2546616682851,-8.18844228314949));
#16661=CARTESIAN_POINT('Ctrl Pts',(20.3659968370911,50.9709971789499,1.60654112036962));
#16662=CARTESIAN_POINT('Ctrl Pts',(17.2010484704808,50.6873326896148,11.0217437387303));
#16663=CARTESIAN_POINT('Ctrl Pts',(9.96976022042066,50.4036682002796,17.831397130244));
#16664=CARTESIAN_POINT('Ctrl Pts',(0.38161689691564,50.1200037109445,20.4257004621254));
#16665=CARTESIAN_POINT('Ctrl Pts',(-9.29674161078674,49.8363392216093,18.1913566435161));
#16666=CARTESIAN_POINT('Ctrl Pts',(-16.7773451313725,49.5526747322742,11.6565669433827));
#16667=CARTESIAN_POINT('Ctrl Pts',(-20.2917756193281,49.269010242939,2.36615847744129));
#16668=CARTESIAN_POINT('Ctrl Pts',(-19.0092195734451,48.9853457536039,-7.48361099588671));
#16669=CARTESIAN_POINT('Ctrl Pts',(-13.2328740606314,48.7016812642687,-15.5642509414388));
#16670=CARTESIAN_POINT('Ctrl Pts',(-4.32827012952978,48.4180167749336,-19.965493744835));
#16671=CARTESIAN_POINT('Ctrl Pts',(5.59953912679806,48.1343522855985,-19.6468833290901));
#16672=CARTESIAN_POINT('Ctrl Pts',(14.2036143917079,47.8506877962633,-14.6837393447495));
#16673=CARTESIAN_POINT('Ctrl Pts',(19.4499477339046,47.5670233069282,-6.24935165233257));
#16674=CARTESIAN_POINT('Ctrl Pts',(20.0983031939136,47.283358817593,3.66238606230469));
#16675=CARTESIAN_POINT('Ctrl Pts',(15.9954091973776,46.9996943282579,12.7083337829279));
#16676=CARTESIAN_POINT('Ctrl Pts',(8.11119204619121,46.7160298389227,18.7500247073859));
#16677=CARTESIAN_POINT('Ctrl Pts',(-1.69051517503973,46.4323653495876,20.3591999198705));
#16678=CARTESIAN_POINT('Ctrl Pts',(-11.0925837188238,46.1487008602524,17.155449553313));
#16679=CARTESIAN_POINT('Ctrl Pts',(-17.8723596318423,45.8650363709173,9.89614188082356));
#16680=CARTESIAN_POINT('Ctrl Pts',(-20.4271003189756,45.5813718815822,0.297381057915561));
#16681=CARTESIAN_POINT('Ctrl Pts',(-18.1528637368801,45.297707392247,-9.37168080365289));
#16682=CARTESIAN_POINT('Ctrl Pts',(-11.5872806108155,45.0140429029118,-16.8252723895153));
#16683=CARTESIAN_POINT('Ctrl Pts',(-2.28245824824014,44.7303784135767,-20.3013607248448));
#16684=CARTESIAN_POINT('Ctrl Pts',(7.56193844581962,44.4467139242416,-18.9781966971797));
#16685=CARTESIAN_POINT('Ctrl Pts',(15.6186889103088,44.1630494349064,-13.1685769792415));
#16686=CARTESIAN_POINT('Ctrl Pts',(19.9831730939516,43.8793849455713,-4.24589873082056));
#16687=CARTESIAN_POINT('Ctrl Pts',(19.6236246380542,43.5957204562361,5.68051221281708));
#16688=CARTESIAN_POINT('Ctrl Pts',(14.6250409868751,43.3120559669009,14.2640470788426));
#16689=CARTESIAN_POINT('Ctrl Pts',(6.16908994705435,43.0283914775658,19.4755537061303));
#16690=CARTESIAN_POINT('Ctrl Pts',(-3.74523720396384,42.7447269882306,20.083029184395));
#16691=CARTESIAN_POINT('Ctrl Pts',(-12.774188308287,42.4610624988955,15.9428659907695));
#16692=CARTESIAN_POINT('Ctrl Pts',(-18.7833145715672,42.1773980095604,8.03380088381365));
#16693=CARTESIAN_POINT('Ctrl Pts',(-20.3520553816638,41.8937335202252,-1.77445898146556));
#16694=CARTESIAN_POINT('Ctrl Pts',(-17.1095595852073,41.6100690308901,-11.1632358093634));
#16695=CARTESIAN_POINT('Ctrl Pts',(-9.82235489549016,41.3264045415549,-17.9130178150487));
#16696=CARTESIAN_POINT('Ctrl Pts',(-0.213140337506071,41.0427400522198,
-20.4281529789587));
#16697=CARTESIAN_POINT('Ctrl Pts',(9.44646070847201,40.7590755628846,-18.1140620242536));
#16698=CARTESIAN_POINT('Ctrl Pts',(16.8729134698836,40.4754110735495,-11.5177972708775));
#16699=CARTESIAN_POINT('Ctrl Pts',(20.3106006042792,40.1917465842143,-2.19871917912825));
#16700=CARTESIAN_POINT('Ctrl Pts',(18.9468510633194,39.9080820948792,7.64013728408127));
#16701=CARTESIAN_POINT('Ctrl Pts',(13.1040559564319,39.624417605544,15.6728612711884));
#16702=CARTESIAN_POINT('Ctrl Pts',(4.16345512282173,39.3407531162089,20.0005126028173));
#16703=CARTESIAN_POINT('Ctrl Pts',(-5.76138869367294,39.0570886268737,19.6000322258829));
#16704=CARTESIAN_POINT('Ctrl Pts',(-14.3242371899018,38.7734241375386,14.5660939123227));
#16705=CARTESIAN_POINT('Ctrl Pts',(-19.500828473455,38.4897596482035,6.08872332958053));
#16706=CARTESIAN_POINT('Ctrl Pts',(-20.0674136396766,38.2060951588683,-3.82802465368487));
#16707=CARTESIAN_POINT('Ctrl Pts',(-15.8900516570147,37.9224306695332,-12.8398255935468));
#16708=CARTESIAN_POINT('Ctrl Pts',(-7.95627309729745,37.638766180198,-18.8162850035974));
#16709=CARTESIAN_POINT('Ctrl Pts',(1.8583726111394,37.3551016908629,-20.344564732932));
#16710=CARTESIAN_POINT('Ctrl Pts',(11.2336980560769,37.0714372015277,-17.0633786491032));
#16711=CARTESIAN_POINT('Ctrl Pts',(17.9533713663584,36.7877727121926,-9.74840086944935));
#16712=CARTESIAN_POINT('Ctrl Pts',(20.4288582345403,36.5041082228574,-0.128895992558966));
#16713=CARTESIAN_POINT('Ctrl Pts',(18.0749522604215,36.2204437335223,9.52107996550914));
#16714=CARTESIAN_POINT('Ctrl Pts',(11.4481180581729,35.9367792441871,16.9202676060106));
#16715=CARTESIAN_POINT('Ctrl Pts',(2.11494271656859,35.653114754852,20.3194950794811));
#16716=CARTESIAN_POINT('Ctrl Pts',(-7.71820618957644,35.3694502655168,18.9151832136093));
#16717=CARTESIAN_POINT('Ctrl Pts',(-15.7267671033322,35.0857857761817,13.0393120888398));
#16718=CARTESIAN_POINT('Ctrl Pts',(-20.0175119664913,34.8021212868465,4.08094070044942));
#16719=CARTESIAN_POINT('Ctrl Pts',(-19.5761065183645,34.5184567975114,-5.84216717555893));
#16720=CARTESIAN_POINT('Ctrl Pts',(-14.5068990723497,34.2347923081762,-14.3841837400463));
#16721=CARTESIAN_POINT('Ctrl Pts',(-6.00825326975288,33.9511278188411,-19.5257715277998));
#16722=CARTESIAN_POINT('Ctrl Pts',(3.91074720947659,33.6674633295059,-20.0514569816771));
#16723=CARTESIAN_POINT('Ctrl Pts',(12.9052441121519,33.3837988401708,-15.8369667826554));
#16724=CARTESIAN_POINT('Ctrl Pts',(18.8489362599963,33.1001343508356,-7.87861062578073));
#16725=CARTESIAN_POINT('Ctrl Pts',(20.3367264736328,32.8164698615006,1.94225587307272));
#16726=CARTESIAN_POINT('Ctrl Pts',(17.0169107711485,32.5328053721653,11.3039667992308));
#16727=CARTESIAN_POINT('Ctrl Pts',(9.67427460687796,32.2491408828303,17.9934245010726));
#16728=CARTESIAN_POINT('Ctrl Pts',(0.0446623068153865,31.965476393495,20.4292063130764));
#16729=CARTESIAN_POINT('Ctrl Pts',(-9.59556289662872,31.68181190416,18.0355545473434));
#16730=CARTESIAN_POINT('Ctrl Pts',(-16.9672830312041,31.3981474148247,11.3782054503749));
#16731=CARTESIAN_POINT('Ctrl Pts',(-20.3281454995571,31.1144829254897,2.03120739099156));
#16732=CARTESIAN_POINT('Ctrl Pts',(-18.8829913196902,30.8308184361545,-7.79629771540332));
#16733=CARTESIAN_POINT('Ctrl Pts',(-12.9747526115673,30.5471539468193,-15.7800946999417));
#16734=CARTESIAN_POINT('Ctrl Pts',(-3.99750972752267,30.2634894574842,-20.034840842762));
#16735=CARTESIAN_POINT('Ctrl Pts',(2.61454075052372,30.0743797979274,-19.7113420388087));
#16736=CARTESIAN_POINT('Ctrl Pts',(5.68902642746934,29.979824968149,-18.779987294375));
#16737=CARTESIAN_POINT('',(-19.6058478074296,36.5276213236376,5.43562882172281E-6));
#16738=CARTESIAN_POINT('',(19.6086828992606,38.3420632281634,-2.82833994424839E-7));
#16739=CARTESIAN_POINT('Ctrl Pts',(-19.6058478074296,36.5276213236376,5.43562882172281E-6));
#16740=CARTESIAN_POINT('Ctrl Pts',(-19.6068773342981,36.5735385547976,1.55310448889252));
#16741=CARTESIAN_POINT('Ctrl Pts',(-19.4243747112689,36.6196317113394,3.11840650960561));
#16742=CARTESIAN_POINT('Ctrl Pts',(-18.6744122755704,36.7125332802235,6.18148533703358));
#16743=CARTESIAN_POINT('Ctrl Pts',(-18.1094570220841,36.7593416925657,7.67977218252013));
#16744=CARTESIAN_POINT('Ctrl Pts',(-16.6239367629233,36.8536737730642,10.5179339088536));
#16745=CARTESIAN_POINT('Ctrl Pts',(-15.7029960843318,36.9011974412203,11.857511573533));
#16746=CARTESIAN_POINT('Ctrl Pts',(-13.5350109707537,36.9969600333602,14.2796018881441));
#16747=CARTESIAN_POINT('Ctrl Pts',(-12.2899058633315,37.0451989573439,15.3637357155119));
#16748=CARTESIAN_POINT('Ctrl Pts',(-10.7483882621013,37.0998700782366,16.3984314406527));
#16749=CARTESIAN_POINT('Ctrl Pts',(-10.488542891995,37.1089903136232,16.5670220449884));
#16750=CARTESIAN_POINT('Ctrl Pts',(-10.1859663421198,37.1194549897351,16.7533697790664));
#16751=CARTESIAN_POINT('Ctrl Pts',(-10.0584844970449,37.1238340137548,16.829908733765));
#16752=CARTESIAN_POINT('Ctrl Pts',(-10.0140433365802,37.1253574581346,16.8563830931254));
#16753=CARTESIAN_POINT('Ctrl Pts',(-10.0068837977135,37.125602799654,16.8606423076024));
#16754=CARTESIAN_POINT('Ctrl Pts',(-9.97156951852101,37.1268126704018,16.8816326894171));
#16755=CARTESIAN_POINT('Ctrl Pts',(-9.68859095133503,37.1364916366378,17.0487699600022));
#16756=CARTESIAN_POINT('Ctrl Pts',(-8.89103560364439,37.163377660301,17.4933191146282));
#16757=CARTESIAN_POINT('Ctrl Pts',(-8.09807438507683,37.1891882592502,17.8680348819843));
#16758=CARTESIAN_POINT('Ctrl Pts',(-6.48145201825483,37.2408094787914,18.543889713632));
#16759=CARTESIAN_POINT('Ctrl Pts',(-5.36256703037444,37.2752236540093,18.8958531778871));
#16760=CARTESIAN_POINT('Ctrl Pts',(-1.93843584585998,37.3784662662294,19.6479117692719));
#16761=CARTESIAN_POINT('Ctrl Pts',(0.434177586366046,37.4472947897979,19.7438761162922));
#16762=CARTESIAN_POINT('Ctrl Pts',(5.06039201508172,37.5849520677538,19.0868035923339));
#16763=CARTESIAN_POINT('Ctrl Pts',(7.31455742547578,37.653780822141,18.3388055899907));
#16764=CARTESIAN_POINT('Ctrl Pts',(10.3954661163306,37.7570241268175,16.6671829325848));
#16765=CARTESIAN_POINT('Ctrl Pts',(11.3718858342599,37.7914385905589,16.0176604072382));
#16766=CARTESIAN_POINT('Ctrl Pts',(13.1919015086428,37.8602675757374,14.5524286429046));
#16767=CARTESIAN_POINT('Ctrl Pts',(14.8806209826982,37.9290966186113,12.923210958663));
#16768=CARTESIAN_POINT('Ctrl Pts',(16.2571957930269,37.9979257768705,11.0229276593355));
#16769=CARTESIAN_POINT('Ctrl Pts',(17.4529222003455,38.0667549928193,9.01556457757115));
#16770=CARTESIAN_POINT('Ctrl Pts',(17.959154590322,38.1011696296386,7.95773198994642));
#16771=CARTESIAN_POINT('Ctrl Pts',(19.1826223276105,38.2044136266265,4.67298347531597));
#16772=CARTESIAN_POINT('Ctrl Pts',(19.6075559175737,38.2732430733254,2.33629973227041));
#16773=CARTESIAN_POINT('Ctrl Pts',(19.6086828992606,38.3420632281634,-2.82833994424839E-7));
#16774=CARTESIAN_POINT('Ctrl Pts',(-19.605845489601,36.5276239011561,5.36078771453186E-6));
#16775=CARTESIAN_POINT('Ctrl Pts',(-19.386942550255,36.3307756940044,1.44710854393675E-8));
#16776=CARTESIAN_POINT('Ctrl Pts',(-19.2430847664202,36.0525278624447,-2.7084950229873E-9));
#16777=CARTESIAN_POINT('Ctrl Pts',(-19.20757147994,35.7605942948706,-2.72637344991833E-9));
#16778=CARTESIAN_POINT('Ctrl Pts',(-19.1838932451549,35.5659496353705,-2.73829385381841E-9));
#16779=CARTESIAN_POINT('Ctrl Pts',(-19.2083794261908,35.3652213004111,-2.72764644320319E-9));
#16780=CARTESIAN_POINT('Ctrl Pts',(-19.2773983265169,35.1815110402953,-2.73400112000676E-9));
#16781=CARTESIAN_POINT('Ctrl Pts',(-19.3464172268431,34.9978007801794,-2.74035595835645E-9));
#16782=CARTESIAN_POINT('Ctrl Pts',(-19.4599688464595,34.8311085949072,-2.76371206475723E-9));
#16783=CARTESIAN_POINT('Ctrl Pts',(-19.6059207523492,34.6998743176773,-2.80551369245472E-9));
#16784=CARTESIAN_POINT('Ctrl Pts',(-19.6062723557699,34.6995581695564,-2.80561375176535E-9));
#16785=CARTESIAN_POINT('Ctrl Pts',(-19.606623959214,34.6992420214516,-1.87451730749639E-9));
#16786=CARTESIAN_POINT('Ctrl Pts',(-19.6072373775098,34.6986907087998,8.34325040875225E-6));
#16787=CARTESIAN_POINT('Ctrl Pts',(19.6071463962132,36.5159251521754,1.23618274655174E-6));
#16788=CARTESIAN_POINT('Ctrl Pts',(19.5346353358153,36.5813664857108,-8.3870976487949E-7));
#16789=CARTESIAN_POINT('Ctrl Pts',(19.4701007403731,36.6556302703741,-1.1457827072079E-6));
#16790=CARTESIAN_POINT('Ctrl Pts',(19.4151091573447,36.736418874927,-9.47717346696144E-7));
#16791=CARTESIAN_POINT('Ctrl Pts',(19.3601175743164,36.8172074794799,-7.49651986184387E-7));
#16792=CARTESIAN_POINT('Ctrl Pts',(19.3146702627311,36.9045189985697,-4.42145792889265E-8));
#16793=CARTESIAN_POINT('Ctrl Pts',(19.2802898359961,36.9960169777678,-4.41358536523717E-8));
#16794=CARTESIAN_POINT('Ctrl Pts',(19.2112605831783,37.1797272378836,-4.39777870574275E-8));
#16795=CARTESIAN_POINT('Ctrl Pts',(19.1867707292784,37.380455572843,-4.39215316030422E-8));
#16796=CARTESIAN_POINT('Ctrl Pts',(19.210452515745,37.5751002323432,-4.39759584164312E-8));
#16797=CARTESIAN_POINT('Ctrl Pts',(19.2459661212462,37.8669926391996,-4.40575772048021E-8));
#16798=CARTESIAN_POINT('Ctrl Pts',(19.38981422247,38.1452070640894,4.83637824026191E-8));
#16799=CARTESIAN_POINT('Ctrl Pts',(19.6086937317178,38.3420464963178,-7.12409195800458E-7));
#16800=CARTESIAN_POINT('Ctrl Pts',(2.35308711660641,55.6631561682667,19.4810141131675));
#16801=CARTESIAN_POINT('Ctrl Pts',(-0.836177570637163,55.5686013384883,
19.86624137102));
#16802=CARTESIAN_POINT('Ctrl Pts',(-7.40437233443277,55.3794916789315,19.040577712698));
#16803=CARTESIAN_POINT('Ctrl Pts',(-15.5097781103957,55.0958271895964,13.2964668168065));
#16804=CARTESIAN_POINT('Ctrl Pts',(-19.9471456815097,54.8121627002612,4.41072023820918));
#16805=CARTESIAN_POINT('Ctrl Pts',(-19.6697430247666,54.5284982109261,-5.51852151147492));
#16806=CARTESIAN_POINT('Ctrl Pts',(-14.7420297594324,54.2448337215909,-14.1427836181502));
#16807=CARTESIAN_POINT('Ctrl Pts',(-6.32948010341479,53.9611692322558,-19.4238840093808));
#16808=CARTESIAN_POINT('Ctrl Pts',(3.57945598289861,53.6775047429206,-20.1130676885921));
#16809=CARTESIAN_POINT('Ctrl Pts',(12.6421595856548,53.3938402535855,-16.0475619479634));
#16810=CARTESIAN_POINT('Ctrl Pts',(18.716273712003,53.1101757642503,-8.18837881994133));
#16811=CARTESIAN_POINT('Ctrl Pts',(20.3658389755175,52.8265112749152,1.60652866949811));
#16812=CARTESIAN_POINT('Ctrl Pts',(17.2009151616198,52.54284678558,11.0216583145532));
#16813=CARTESIAN_POINT('Ctrl Pts',(9.96968294609888,52.2591822962449,17.8312589283967));
#16814=CARTESIAN_POINT('Ctrl Pts',(0.381613941123223,51.9755178069097,20.4255421529369));
#16815=CARTESIAN_POINT('Ctrl Pts',(-9.29666955748432,51.6918533175746,18.1912156516937));
#16816=CARTESIAN_POINT('Ctrl Pts',(-16.7772150983034,51.4081888282394,11.6564765993009));
#16817=CARTESIAN_POINT('Ctrl Pts',(-20.2916183484425,51.1245243389043,2.36614013857206));
#16818=CARTESIAN_POINT('Ctrl Pts',(-19.0090722426265,50.8408598495692,-7.48355299426692));
#16819=CARTESIAN_POINT('Ctrl Pts',(-13.2327714994836,50.557195360234,-15.5641303109225));
#16820=CARTESIAN_POINT('Ctrl Pts',(-4.3282365833005,50.2735308708989,-19.96533900255));
#16821=CARTESIAN_POINT('Ctrl Pts',(5.59949572763116,49.9898663815637,-19.646731056189));
#16822=CARTESIAN_POINT('Ctrl Pts',(14.2035043067966,49.7062018922286,-14.683625538629));
#16823=CARTESIAN_POINT('Ctrl Pts',(19.4497969873469,49.4225374028934,-6.24930321681794));
#16824=CARTESIAN_POINT('Ctrl Pts',(20.0981474222916,49.1388729135583,3.66235767703155));
#16825=CARTESIAN_POINT('Ctrl Pts',(15.9952852251765,48.8552084242231,12.7082352871608));
#16826=CARTESIAN_POINT('Ctrl Pts',(8.11112918050874,48.571543934888,18.7498793855759));
#16827=CARTESIAN_POINT('Ctrl Pts',(-1.69050207272523,48.2878794455528,20.35904212617));
#16828=CARTESIAN_POINT('Ctrl Pts',(-11.0924977459054,48.0042149562177,17.1553165902359));
#16829=CARTESIAN_POINT('Ctrl Pts',(-17.8722211123635,47.7205504668825,9.89606518091128));
#16830=CARTESIAN_POINT('Ctrl Pts',(-20.4269419990139,47.4368859775474,0.297378753067758));
#16831=CARTESIAN_POINT('Ctrl Pts',(-18.1527230433581,47.1532214882123,-9.37160816856904));
#16832=CARTESIAN_POINT('Ctrl Pts',(-11.5871908037557,46.8695569988771,-16.8251419854719));
#16833=CARTESIAN_POINT('Ctrl Pts',(-2.28244055807874,46.585892509542,-20.3012033794262));
#16834=CARTESIAN_POINT('Ctrl Pts',(7.56187983711918,46.3022280202068,-18.9780496069259));
#16835=CARTESIAN_POINT('Ctrl Pts',(15.618567857874,46.0185635308717,-13.1684749163659));
#16836=CARTESIAN_POINT('Ctrl Pts',(19.9830182146419,45.7348990415365,-4.24586582304055));
#16837=CARTESIAN_POINT('Ctrl Pts',(19.6234725454198,45.4512345522014,5.6804681860849));
#16838=CARTESIAN_POINT('Ctrl Pts',(14.6249276356951,45.1675700628662,14.2639365255409));
#16839=CARTESIAN_POINT('Ctrl Pts',(6.1690421336071,44.8839055735311,19.4754027611177));
#16840=CARTESIAN_POINT('Ctrl Pts',(-3.74520817655413,44.6002410841959,20.082873531152));
#16841=CARTESIAN_POINT('Ctrl Pts',(-12.7740893021154,44.3165765948608,15.9427424258048));
#16842=CARTESIAN_POINT('Ctrl Pts',(-18.7831689917446,44.0329121055256,8.03373861794982));
#16843=CARTESIAN_POINT('Ctrl Pts',(-20.351897643337,43.7492476161905,-1.77444522854548));
#16844=CARTESIAN_POINT('Ctrl Pts',(-17.1094269777999,43.4655831268553,-11.163149288857));
#16845=CARTESIAN_POINT('Ctrl Pts',(-9.82227876746288,43.1819186375202,-17.9128789804492));
#16846=CARTESIAN_POINT('Ctrl Pts',(-0.213138685564806,42.898254148185,-20.4279946508386));
#16847=CARTESIAN_POINT('Ctrl Pts',(9.44638749380751,42.6145896588499,-18.1139216314637));
#16848=CARTESIAN_POINT('Ctrl Pts',(16.8727826965986,42.3309251695147,-11.5177080023473));
#16849=CARTESIAN_POINT('Ctrl Pts',(20.3104431872471,42.0472606801796,-2.19870213798534));
#16850=CARTESIAN_POINT('Ctrl Pts',(18.9467042160094,41.7635961908444,7.64007806930176));
#16851=CARTESIAN_POINT('Ctrl Pts',(13.1039543936255,41.4799317015093,15.6727397988915));
#16852=CARTESIAN_POINT('Ctrl Pts',(4.16342285401973,41.1962672121741,20.0003575891181));
#16853=CARTESIAN_POINT('Ctrl Pts',(-5.76134404010869,40.912602722839,19.5998803161013));
#16854=CARTESIAN_POINT('Ctrl Pts',(-14.3241261700974,40.6289382335039,14.5659810180111));
#16855=CARTESIAN_POINT('Ctrl Pts',(-19.5006773325508,40.3452737441687,6.08867613901365));
#16856=CARTESIAN_POINT('Ctrl Pts',(-20.0672581074617,40.0616092548336,-3.82799498463215));
#16857=CARTESIAN_POINT('Ctrl Pts',(-15.8899285013867,39.7779447654984,-12.8397260786543));
#16858=CARTESIAN_POINT('Ctrl Pts',(-7.95621143231152,39.4942802761632,-18.8161391682379));
#16859=CARTESIAN_POINT('Ctrl Pts',(1.85835820784766,39.2106157868282,-20.3444070526613));
#16860=CARTESIAN_POINT('Ctrl Pts',(11.2336109894543,38.926951297493,-17.0632463996203));
#16861=CARTESIAN_POINT('Ctrl Pts',(17.9532322189983,38.6432868081578,-9.74832531460192));
#16862=CARTESIAN_POINT('Ctrl Pts',(20.4286999009559,38.3596223188227,-0.12889499355195));
#16863=CARTESIAN_POINT('Ctrl Pts',(18.0748121707474,38.0759578294876,9.52100617250831));
#16864=CARTESIAN_POINT('Ctrl Pts',(11.4480293296981,37.7922933401524,16.9201364657096));
#16865=CARTESIAN_POINT('Ctrl Pts',(2.11492632471884,37.5086288508173,20.3193375935092));
#16866=CARTESIAN_POINT('Ctrl Pts',(-7.71814636969478,37.2249643614821,18.9150366117471));
#16867=CARTESIAN_POINT('Ctrl Pts',(-15.726645213299,36.941299872147,13.0392110278167));
#16868=CARTESIAN_POINT('Ctrl Pts',(-20.017356820919,36.6576353828118,4.08090907120032));
#16869=CARTESIAN_POINT('Ctrl Pts',(-19.5759547942569,36.3739708934767,-5.84212189597385));
#16870=CARTESIAN_POINT('Ctrl Pts',(-14.5067866363524,36.0903064041415,-14.3840722555241));
#16871=CARTESIAN_POINT('Ctrl Pts',(-6.00820670381315,35.8066419148064,-19.5256201937797));
#16872=CARTESIAN_POINT('Ctrl Pts',(3.91071690116573,35.5229774254712,-20.0513015727259));
#16873=CARTESIAN_POINT('Ctrl Pts',(12.9051440864865,35.2393129361361,-15.836844039274));
#16874=CARTESIAN_POINT('Ctrl Pts',(18.8487901790361,34.9556484468009,-7.87854956109791));
#16875=CARTESIAN_POINT('Ctrl Pts',(20.3365688392524,34.6719839574659,1.94224081642136));
#16876=CARTESIAN_POINT('Ctrl Pts',(17.0167789114055,34.3883194681306,11.3038791944104));
#16877=CARTESIAN_POINT('Ctrl Pts',(9.67419956761905,34.1046549787955,17.9932850304986));
#16878=CARTESIAN_POINT('Ctrl Pts',(0.0446620780017708,33.8209904894603,
20.4290480022488));
#16879=CARTESIAN_POINT('Ctrl Pts',(-9.59548876001614,33.5373260001252,18.0354147123321));
#16880=CARTESIAN_POINT('Ctrl Pts',(-16.9671510611812,33.2536615107901,11.3781173646993));
#16881=CARTESIAN_POINT('Ctrl Pts',(-20.327988873431,32.9699970214549,2.03119144706522));
#16882=CARTESIAN_POINT('Ctrl Pts',(-18.882843118214,32.6863325321198,-7.79623688916886));
#16883=CARTESIAN_POINT('Ctrl Pts',(-12.974655776204,32.4026680427846,-15.7799732044501));
#16884=CARTESIAN_POINT('Ctrl Pts',(-3.99747079481186,32.1190035534495,-20.0346838394028));
#16885=CARTESIAN_POINT('Ctrl Pts',(2.61450742368379,31.9298938938927,-19.7111920003019));
#16886=CARTESIAN_POINT('Ctrl Pts',(5.68898199535994,31.8353390641143,-18.7798406199905));
#16887=CARTESIAN_POINT('Ctrl Pts',(2.35247451361281,55.6585629685637,19.4759424235221));
#16888=CARTESIAN_POINT('Ctrl Pts',(-0.835954044174774,55.5640081387853,
19.8610686863525));
#16889=CARTESIAN_POINT('Ctrl Pts',(-7.4024480296698,55.3748984792284,19.0356203314463));
#16890=CARTESIAN_POINT('Ctrl Pts',(-15.5057382293109,55.0912339898934,13.2930048013961));
#16891=CARTESIAN_POINT('Ctrl Pts',(-19.9419529445085,54.8075695005581,4.40957186878231));
#16892=CARTESIAN_POINT('Ctrl Pts',(-19.6646212768537,54.5239050112231,-5.51708469180273));
#16893=CARTESIAN_POINT('Ctrl Pts',(-14.7381916416059,54.2402405218879,-14.1391013081035));
#16894=CARTESIAN_POINT('Ctrl Pts',(-6.32783201705067,53.9565760325528,-19.4188266920463));
#16895=CARTESIAN_POINT('Ctrl Pts',(3.578523961509,53.6729115432176,-20.1078309249584));
#16896=CARTESIAN_POINT('Ctrl Pts',(12.6388680217749,53.3892470538825,-16.043383707438));
#16897=CARTESIAN_POINT('Ctrl Pts',(18.7114006150979,53.1055825645473,-8.18624684292945));
#16898=CARTESIAN_POINT('Ctrl Pts',(20.3605364075023,52.8219180752122,1.60611038358585));
#16899=CARTESIAN_POINT('Ctrl Pts',(17.1964366226151,52.5382535858769,11.0187886481856));
#16900=CARTESIAN_POINT('Ctrl Pts',(9.96708718002274,52.2545890965418,17.8266162724855));
#16901=CARTESIAN_POINT('Ctrl Pts',(0.381514580940291,51.9709246072066,20.4202240336472));
#16902=CARTESIAN_POINT('Ctrl Pts',(-9.29424901920701,51.6872601178715,18.1864792752938));
#16903=CARTESIAN_POINT('Ctrl Pts',(-16.7728468799808,51.4035956285364,11.6534416476308));
#16904=CARTESIAN_POINT('Ctrl Pts',(-20.2863350982357,51.1199311392012,2.36552407582162));
#16905=CARTESIAN_POINT('Ctrl Pts',(-19.0041229241428,50.8362666498662,-7.48160453054787));
#16906=CARTESIAN_POINT('Ctrl Pts',(-13.2293261339785,50.552602160531,-15.5600779385785));
#16907=CARTESIAN_POINT('Ctrl Pts',(-4.32710965711362,50.2689376711959,-19.9601407045388));
#16908=CARTESIAN_POINT('Ctrl Pts',(5.59803780861646,49.9852731818607,-19.641615712896));
#16909=CARTESIAN_POINT('Ctrl Pts',(14.1998061953725,49.7016086925256,-14.6798024199021));
#16910=CARTESIAN_POINT('Ctrl Pts',(19.4447329190163,49.4179442031904,-6.24767610993663));
#16911=CARTESIAN_POINT('Ctrl Pts',(20.0929145454661,49.1342797138553,3.6614041231438));
#16912=CARTESIAN_POINT('Ctrl Pts',(15.9911205946964,48.8506152245201,12.7049264931452));
#16913=CARTESIAN_POINT('Ctrl Pts',(8.10901731720995,48.566950735185,18.7449975520795));
#16914=CARTESIAN_POINT('Ctrl Pts',(-1.69006192324604,48.2832862458497,20.3537413212014));
#16915=CARTESIAN_POINT('Ctrl Pts',(-11.0896096352173,47.9996217565146,17.1508499268804));
#16916=CARTESIAN_POINT('Ctrl Pts',(-17.8675677913534,47.7159572671794,9.89348858073751));
#16917=CARTESIAN_POINT('Ctrl Pts',(-20.4216235152184,47.4322927778444,0.297301325713269));
#16918=CARTESIAN_POINT('Ctrl Pts',(-18.1479966891463,47.1486282885093,-9.36916811923689));
#16919=CARTESIAN_POINT('Ctrl Pts',(-11.5841738917515,46.8649637991741,-16.8207612883998));
#16920=CARTESIAN_POINT('Ctrl Pts',(-2.2818462878682,46.581299309839,-20.2959176337082));
#16921=CARTESIAN_POINT('Ctrl Pts',(7.55991097974546,46.2976348205038,-18.9731083656324));
#16922=CARTESIAN_POINT('Ctrl Pts',(15.6145013118357,46.0139703311687,-13.16504629154));
#16923=CARTESIAN_POINT('Ctrl Pts',(19.9778153135633,45.7303058418335,-4.24476034339613));
#16924=CARTESIAN_POINT('Ctrl Pts',(19.6183632578549,45.4466413524984,5.67898918457795));
#16925=CARTESIAN_POINT('Ctrl Pts',(14.621119799914,45.1629768631631,14.2602226796174));
#16926=CARTESIAN_POINT('Ctrl Pts',(6.1674359239932,44.8793123738281,19.4703320259092));
#16927=CARTESIAN_POINT('Ctrl Pts',(-3.74423305120258,44.5956478844928,20.0776446311312));
#16928=CARTESIAN_POINT('Ctrl Pts',(-12.7707633619448,44.3119833951578,15.9385914756894));
#16929=CARTESIAN_POINT('Ctrl Pts',(-18.7782784907623,44.0283189058226,8.03164690453235));
#16930=CARTESIAN_POINT('Ctrl Pts',(-20.3465986985498,43.7446544164875,-1.77398322311195));
#16931=CARTESIAN_POINT('Ctrl Pts',(-17.1049722625451,43.4609899271523,-11.1602427829002));
#16932=CARTESIAN_POINT('Ctrl Pts',(-9.81972137877189,43.1773254378172,-17.9082150735074));
#16933=CARTESIAN_POINT('Ctrl Pts',(-0.213083191470515,42.893660948482,-20.4226758929682));
#16934=CARTESIAN_POINT('Ctrl Pts',(9.443927974472,42.6099964591469,-18.1092053798253));
#16935=CARTESIAN_POINT('Ctrl Pts',(16.868389595499,42.3263319698117,-11.5147091813111));
#16936=CARTESIAN_POINT('Ctrl Pts',(20.3051550357961,42.0426674804766,-2.19812967042301));
#16937=CARTESIAN_POINT('Ctrl Pts',(18.941771135994,41.7590029911413,7.63808885175711));
#16938=CARTESIAN_POINT('Ctrl Pts',(13.1005425677583,41.4753385018062,15.6686591483147));
#16939=CARTESIAN_POINT('Ctrl Pts',(4.16233883973193,41.191674012471,19.9951501734537));
#16940=CARTESIAN_POINT('Ctrl Pts',(-5.75984398126879,40.9080095231359,19.5947771711538));
#16941=CARTESIAN_POINT('Ctrl Pts',(-14.3203966528292,40.6243450338009,14.5621885299326));
#16942=CARTESIAN_POINT('Ctrl Pts',(-19.4956000167,40.3406805444657,6.08709085398259));
#16943=CARTESIAN_POINT('Ctrl Pts',(-20.0620332731684,40.0570160551306,-3.82699830439993));
#16944=CARTESIAN_POINT('Ctrl Pts',(-15.8857913022283,39.7733515657954,-12.8363830488904));
#16945=CARTESIAN_POINT('Ctrl Pts',(-7.95413990434726,39.4896870764602,-18.8112400829384));
#16946=CARTESIAN_POINT('Ctrl Pts',(1.85787435431672,39.2060225871252,-20.3391100581702));
#16947=CARTESIAN_POINT('Ctrl Pts',(11.2306861376571,38.92235809779,-17.0588037082239));
#16948=CARTESIAN_POINT('Ctrl Pts',(17.9485578054405,38.6386936084548,-9.74578718088502));
#16949=CARTESIAN_POINT('Ctrl Pts',(20.4233809594614,38.3550291191197,-0.128861433661739));
#16950=CARTESIAN_POINT('Ctrl Pts',(18.0701061018895,38.0713646297846,9.51852722499672));
#16951=CARTESIAN_POINT('Ctrl Pts',(11.4450486506248,37.7877001404493,16.9157310352918));
#16952=CARTESIAN_POINT('Ctrl Pts',(2.11437566954724,37.5040356511143,20.3140471262575));
#16953=CARTESIAN_POINT('Ctrl Pts',(-7.71613682582219,37.2203711617791,18.9101117769003));
#16954=CARTESIAN_POINT('Ctrl Pts',(-15.7225505275519,36.9367066724439,13.0358160589347));
#16955=CARTESIAN_POINT('Ctrl Pts',(-20.0121449792825,36.6530421831088,4.07984654069534));
#16956=CARTESIAN_POINT('Ctrl Pts',(-19.570857878601,36.3693776937737,-5.84060080529386));
#16957=CARTESIAN_POINT('Ctrl Pts',(-14.5030095606927,36.0857132044385,-14.3803271303707));
#16958=CARTESIAN_POINT('Ctrl Pts',(-6.00664236988544,35.8020487151034,-19.5205363835633));
#16959=CARTESIAN_POINT('Ctrl Pts',(3.90969868212814,35.5183842257682,-20.0460808931517));
#16960=CARTESIAN_POINT('Ctrl Pts',(12.9017840257226,35.2347197364331,-15.8327206611571));
#16961=CARTESIAN_POINT('Ctrl Pts',(18.8438825892667,34.9510552470979,-7.87649825435995));
#16962=CARTESIAN_POINT('Ctrl Pts',(20.3312738920437,34.6673907577629,1.94173512410548));
#16963=CARTESIAN_POINT('Ctrl Pts',(17.0123483056708,34.3837262684276,11.3009360443548));
#16964=CARTESIAN_POINT('Ctrl Pts',(9.67168075942046,34.1000617790925,17.988600194117));
#16965=CARTESIAN_POINT('Ctrl Pts',(0.0446503983630494,33.8163972897572,
20.4237289590255));
#16966=CARTESIAN_POINT('Ctrl Pts',(-9.59299031791114,33.5327328004222,18.0307189233321));
#16967=CARTESIAN_POINT('Ctrl Pts',(-16.9627335925823,33.2490683110871,11.375154844335));
#16968=CARTESIAN_POINT('Ctrl Pts',(-20.3226957496675,32.9654038217519,2.03066268125984));
#16969=CARTESIAN_POINT('Ctrl Pts',(-18.8779274714526,32.6817393324168,-7.79420718800329));
#16970=CARTESIAN_POINT('Ctrl Pts',(-12.9712759915485,32.3980748430816,-15.7758642817733));
#16971=CARTESIAN_POINT('Ctrl Pts',(-3.99643345408108,32.1144103537465,-20.0294682376252));
#16972=CARTESIAN_POINT('Ctrl Pts',(2.61383238833494,31.9253006941897,-19.7060586818794));
#16973=CARTESIAN_POINT('Ctrl Pts',(5.68750092507729,31.8307458644113,-18.7749514739398));
#16974=CARTESIAN_POINT('Ctrl Pts',(2.35186191061921,55.6539697688606,19.4708707338767));
#16975=CARTESIAN_POINT('Ctrl Pts',(-0.835730517712384,55.5594149390822,
19.855896001685));
#16976=CARTESIAN_POINT('Ctrl Pts',(-7.40052372490683,55.3703052795254,19.0306629501947));
#16977=CARTESIAN_POINT('Ctrl Pts',(-15.5016983482262,55.0866407901903,13.2895427859857));
#16978=CARTESIAN_POINT('Ctrl Pts',(-19.9367602075072,54.8029763008551,4.40842349935545));
#16979=CARTESIAN_POINT('Ctrl Pts',(-19.6594995289409,54.51931181152,-5.51564787213054));
#16980=CARTESIAN_POINT('Ctrl Pts',(-14.7343535237793,54.2356473221848,-14.1354189980568));
#16981=CARTESIAN_POINT('Ctrl Pts',(-6.32618393068655,53.9519828328497,-19.4137693747118));
#16982=CARTESIAN_POINT('Ctrl Pts',(3.5775919401194,53.6683183435145,-20.1025941613248));
#16983=CARTESIAN_POINT('Ctrl Pts',(12.6355764578951,53.3846538541794,-16.0392054669125));
#16984=CARTESIAN_POINT('Ctrl Pts',(18.7065275181928,53.1009893648442,-8.18411486591757));
#16985=CARTESIAN_POINT('Ctrl Pts',(20.355233839487,52.8173248755091,1.60569209767359));
#16986=CARTESIAN_POINT('Ctrl Pts',(17.1919580836104,52.5336603861739,11.015918981818));
#16987=CARTESIAN_POINT('Ctrl Pts',(9.9644914139466,52.2499958968388,17.8219736165744));
#16988=CARTESIAN_POINT('Ctrl Pts',(0.381415220757358,51.9663314075036,20.4149059143575));
#16989=CARTESIAN_POINT('Ctrl Pts',(-9.29182848092971,51.6826669181685,18.181742898894));
#16990=CARTESIAN_POINT('Ctrl Pts',(-16.7684786616583,51.3990024288333,11.6504066959607));
#16991=CARTESIAN_POINT('Ctrl Pts',(-20.2810518480289,51.1153379394982,2.36490801307118));
#16992=CARTESIAN_POINT('Ctrl Pts',(-18.9991736056591,50.8316734501631,-7.47965606682882));
#16993=CARTESIAN_POINT('Ctrl Pts',(-13.2258807684735,50.5480089608279,-15.5560255662346));
#16994=CARTESIAN_POINT('Ctrl Pts',(-4.32598273092673,50.2643444714928,-19.9549424065277));
#16995=CARTESIAN_POINT('Ctrl Pts',(5.59657988960176,49.9806799821576,-19.636500369603));
#16996=CARTESIAN_POINT('Ctrl Pts',(14.1961080839485,49.6970154928225,-14.6759793011752));
#16997=CARTESIAN_POINT('Ctrl Pts',(19.4396688506857,49.4133510034873,-6.24604900305533));
#16998=CARTESIAN_POINT('Ctrl Pts',(20.0876816686406,49.1296865141522,3.66045056925605));
#16999=CARTESIAN_POINT('Ctrl Pts',(15.9869559642162,48.846022024817,12.7016176991295));
#17000=CARTESIAN_POINT('Ctrl Pts',(8.10690545391116,48.5623575354819,18.7401157185831));
#17001=CARTESIAN_POINT('Ctrl Pts',(-1.68962177376686,48.2786930461467,20.3484405162329));
#17002=CARTESIAN_POINT('Ctrl Pts',(-11.0867215245292,47.9950285568116,17.1463832635249));
#17003=CARTESIAN_POINT('Ctrl Pts',(-17.8629144703433,47.7113640674764,9.89091198056374));
#17004=CARTESIAN_POINT('Ctrl Pts',(-20.4163050314229,47.4276995781413,0.297223898358779));
#17005=CARTESIAN_POINT('Ctrl Pts',(-18.1432703349345,47.1440350888062,-9.36672806990475));
#17006=CARTESIAN_POINT('Ctrl Pts',(-11.5811569797474,46.860370599471,-16.8163805913277));
#17007=CARTESIAN_POINT('Ctrl Pts',(-2.28125201765766,46.5767061101359,-20.2906318879902));
#17008=CARTESIAN_POINT('Ctrl Pts',(7.55794212237173,46.2930416208007,-18.9681671243389));
#17009=CARTESIAN_POINT('Ctrl Pts',(15.6104347657974,46.0093771314656,-13.1616176667141));
#17010=CARTESIAN_POINT('Ctrl Pts',(19.9726124124846,45.7257126421304,-4.2436548637517));
#17011=CARTESIAN_POINT('Ctrl Pts',(19.61325397029,45.4420481527953,5.67751018307102));
#17012=CARTESIAN_POINT('Ctrl Pts',(14.617311964133,45.1583836634601,14.256508833694));
#17013=CARTESIAN_POINT('Ctrl Pts',(6.1658297143793,44.874719174125,19.4652612907007));
#17014=CARTESIAN_POINT('Ctrl Pts',(-3.74325792585103,44.5910546847898,20.0724157311104));
#17015=CARTESIAN_POINT('Ctrl Pts',(-12.7674374217743,44.3073901954547,15.934440525574));
#17016=CARTESIAN_POINT('Ctrl Pts',(-18.77338798978,44.0237257061195,8.02955519111489));
#17017=CARTESIAN_POINT('Ctrl Pts',(-20.3412997537626,43.7400612167844,-1.77352121767841));
#17018=CARTESIAN_POINT('Ctrl Pts',(-17.1005175472903,43.4563967274492,-11.1573362769433));
#17019=CARTESIAN_POINT('Ctrl Pts',(-9.81716399008091,43.1727322381141,-17.9035511665657));
#17020=CARTESIAN_POINT('Ctrl Pts',(-0.213027697376223,42.8890677487789,
-20.4173571350978));
#17021=CARTESIAN_POINT('Ctrl Pts',(9.44146845513648,42.6054032594438,-18.1044891281869));
#17022=CARTESIAN_POINT('Ctrl Pts',(16.8639964943994,42.3217387701086,-11.5117103602749));
#17023=CARTESIAN_POINT('Ctrl Pts',(20.2998668843451,42.0380742807735,-2.19755720286068));
#17024=CARTESIAN_POINT('Ctrl Pts',(18.9368380559786,41.7544097914383,7.63609963421245));
#17025=CARTESIAN_POINT('Ctrl Pts',(13.0971307418911,41.4707453021032,15.6645784977378));
#17026=CARTESIAN_POINT('Ctrl Pts',(4.16125482544413,41.187080812768,19.9899427577892));
#17027=CARTESIAN_POINT('Ctrl Pts',(-5.75834392242889,40.9034163234329,19.5896740262063));
#17028=CARTESIAN_POINT('Ctrl Pts',(-14.3166671355611,40.6197518340978,14.5583960418542));
#17029=CARTESIAN_POINT('Ctrl Pts',(-19.4905227008492,40.3360873447626,6.08550556895152));
#17030=CARTESIAN_POINT('Ctrl Pts',(-20.056808438875,40.0524228554275,-3.82600162416772));
#17031=CARTESIAN_POINT('Ctrl Pts',(-15.8816541030699,39.7687583660923,-12.8330400191265));
#17032=CARTESIAN_POINT('Ctrl Pts',(-7.95206837638299,39.4850938767571,-18.8063409976389));
#17033=CARTESIAN_POINT('Ctrl Pts',(1.85739050078578,39.2014293874221,-20.3338130636791));
#17034=CARTESIAN_POINT('Ctrl Pts',(11.22776128586,38.9177648980869,-17.0543610168275));
#17035=CARTESIAN_POINT('Ctrl Pts',(17.9438833918827,38.6341004087517,-9.74324904716811));
#17036=CARTESIAN_POINT('Ctrl Pts',(20.418062017967,38.3504359194166,-0.128827873771525));
#17037=CARTESIAN_POINT('Ctrl Pts',(18.0654000330317,38.0667714300815,9.51604827748511));
#17038=CARTESIAN_POINT('Ctrl Pts',(11.4420679715514,37.7831069407463,16.911325604874));
#17039=CARTESIAN_POINT('Ctrl Pts',(2.11382501437564,37.4994424514112,20.3087566590058));
#17040=CARTESIAN_POINT('Ctrl Pts',(-7.7141272819496,37.215777962076,18.9051869420536));
#17041=CARTESIAN_POINT('Ctrl Pts',(-15.7184558418048,36.9321134727409,13.0324210900526));
#17042=CARTESIAN_POINT('Ctrl Pts',(-20.0069331376461,36.6484489834057,4.07878401019037));
#17043=CARTESIAN_POINT('Ctrl Pts',(-19.5657609629451,36.3647844940706,-5.83907971461386));
#17044=CARTESIAN_POINT('Ctrl Pts',(-14.4992324850331,36.0811200047354,-14.3765820052173));
#17045=CARTESIAN_POINT('Ctrl Pts',(-6.00507803595772,35.7974555154003,-19.515452573347));
#17046=CARTESIAN_POINT('Ctrl Pts',(3.90868046309055,35.5137910260651,-20.0408602135774));
#17047=CARTESIAN_POINT('Ctrl Pts',(12.8984239649587,35.23012653673,-15.8285972830403));
#17048=CARTESIAN_POINT('Ctrl Pts',(18.8389749994973,34.9464620473948,-7.87444694762198));
#17049=CARTESIAN_POINT('Ctrl Pts',(20.3259789448351,34.6627975580598,1.94122943178962));
#17050=CARTESIAN_POINT('Ctrl Pts',(17.0079176999362,34.3791330687245,11.2979928942992));
#17051=CARTESIAN_POINT('Ctrl Pts',(9.66916195122188,34.0954685793894,17.9839153577354));
#17052=CARTESIAN_POINT('Ctrl Pts',(0.0446387187243297,33.8118040900542,
20.4184099158022));
#17053=CARTESIAN_POINT('Ctrl Pts',(-9.59049187580613,33.5281396007191,18.026023134332));
#17054=CARTESIAN_POINT('Ctrl Pts',(-16.9583161239834,33.244475111384,11.3721923239707));
#17055=CARTESIAN_POINT('Ctrl Pts',(-20.3174026259039,32.9608106220488,2.03013391545447));
#17056=CARTESIAN_POINT('Ctrl Pts',(-18.8730118246912,32.6771461327137,-7.79217748683771));
#17057=CARTESIAN_POINT('Ctrl Pts',(-12.9678962068931,32.3934816433785,-15.7717553590965));
#17058=CARTESIAN_POINT('Ctrl Pts',(-3.9953961133503,32.1098171540434,-20.0242526358475));
#17059=CARTESIAN_POINT('Ctrl Pts',(2.6131573529861,31.9207074944866,-19.7009253634569));
#17060=CARTESIAN_POINT('Ctrl Pts',(5.68601985479465,31.8261526647082,-18.7700623278891));
#17061=CARTESIAN_POINT('Ctrl Pts',(2.35124930762562,55.6493765691575,19.4657990442313));
#17062=CARTESIAN_POINT('Ctrl Pts',(-0.835506991249996,55.5548217393791,
19.8507233170175));
#17063=CARTESIAN_POINT('Ctrl Pts',(-7.39859942014385,55.3657120798223,19.025705568943));
#17064=CARTESIAN_POINT('Ctrl Pts',(-15.4976584671414,55.0820475904872,13.2860807705753));
#17065=CARTESIAN_POINT('Ctrl Pts',(-19.931567470506,54.798383101152,4.40727512992858));
#17066=CARTESIAN_POINT('Ctrl Pts',(-19.654377781028,54.5147186118169,-5.51421105245834));
#17067=CARTESIAN_POINT('Ctrl Pts',(-14.7305154059527,54.2310541224818,-14.13173668801));
#17068=CARTESIAN_POINT('Ctrl Pts',(-6.32453584432243,53.9473896331466,-19.4087120573774));
#17069=CARTESIAN_POINT('Ctrl Pts',(3.57665991872979,53.6637251438114,-20.0973573976911));
#17070=CARTESIAN_POINT('Ctrl Pts',(12.6322848940153,53.3800606544763,-16.035027226387));
#17071=CARTESIAN_POINT('Ctrl Pts',(18.7016544212876,53.0963961651411,-8.18198288890569));
#17072=CARTESIAN_POINT('Ctrl Pts',(20.3499312714717,52.812731675806,1.60527381176133));
#17073=CARTESIAN_POINT('Ctrl Pts',(17.1874795446057,52.5290671864708,11.0130493154504));
#17074=CARTESIAN_POINT('Ctrl Pts',(9.96189564787046,52.2454026971357,17.8173309606632));
#17075=CARTESIAN_POINT('Ctrl Pts',(0.381315860574426,51.9617382078005,20.4095877950678));
#17076=CARTESIAN_POINT('Ctrl Pts',(-9.2894079426524,51.6780737184654,18.1770065224941));
#17077=CARTESIAN_POINT('Ctrl Pts',(-16.7641104433357,51.3944092291302,11.6473717442906));
#17078=CARTESIAN_POINT('Ctrl Pts',(-20.2757685978221,51.1107447397951,2.36429195032073));
#17079=CARTESIAN_POINT('Ctrl Pts',(-18.9942242871754,50.82708025046,-7.47770760310978));
#17080=CARTESIAN_POINT('Ctrl Pts',(-13.2224354029684,50.5434157611248,-15.5519731938906));
#17081=CARTESIAN_POINT('Ctrl Pts',(-4.32485580473984,50.2597512717897,-19.9497441085165));
#17082=CARTESIAN_POINT('Ctrl Pts',(5.59512197058706,49.9760867824545,-19.6313850263099));
#17083=CARTESIAN_POINT('Ctrl Pts',(14.1924099725245,49.6924222931194,-14.6721561824483));
#17084=CARTESIAN_POINT('Ctrl Pts',(19.4346047823551,49.4087578037842,-6.24442189617403));
#17085=CARTESIAN_POINT('Ctrl Pts',(20.0824487918151,49.1250933144491,3.6594970153683));
#17086=CARTESIAN_POINT('Ctrl Pts',(15.982791333736,48.8414288251139,12.6983089051138));
#17087=CARTESIAN_POINT('Ctrl Pts',(8.10479359061236,48.5577643357788,18.7352338850867));
#17088=CARTESIAN_POINT('Ctrl Pts',(-1.68918162428767,48.2740998464436,20.3431397112644));
#17089=CARTESIAN_POINT('Ctrl Pts',(-11.0838334138411,47.9904353571085,17.1419166001694));
#17090=CARTESIAN_POINT('Ctrl Pts',(-17.8582611493331,47.7067708677733,9.88833538038999));
#17091=CARTESIAN_POINT('Ctrl Pts',(-20.4109865476274,47.4231063784382,0.297146471004289));
#17092=CARTESIAN_POINT('Ctrl Pts',(-18.1385439807228,47.1394418891031,-9.3642880205726));
#17093=CARTESIAN_POINT('Ctrl Pts',(-11.5781400677432,46.8557773997679,-16.8119998942556));
#17094=CARTESIAN_POINT('Ctrl Pts',(-2.28065774744712,46.5721129104328,-20.2853461422722));
#17095=CARTESIAN_POINT('Ctrl Pts',(7.55597326499801,46.2884484210976,-18.9632258830455));
#17096=CARTESIAN_POINT('Ctrl Pts',(15.6063682197591,46.0047839317625,-13.1581890418883));
#17097=CARTESIAN_POINT('Ctrl Pts',(19.967409511406,45.7211194424273,-4.24254938410727));
#17098=CARTESIAN_POINT('Ctrl Pts',(19.6081446827251,45.4374549530922,5.67603118156409));
#17099=CARTESIAN_POINT('Ctrl Pts',(14.6135041283519,45.153790463757,14.2527949877705));
#17100=CARTESIAN_POINT('Ctrl Pts',(6.16422350476539,44.8701259744219,19.4601905554922));
#17101=CARTESIAN_POINT('Ctrl Pts',(-3.74228280049948,44.5864614850867,20.0671868310897));
#17102=CARTESIAN_POINT('Ctrl Pts',(-12.7641114816037,44.3027969957516,15.9302895754586));
#17103=CARTESIAN_POINT('Ctrl Pts',(-18.7684974887977,44.0191325064164,8.02746347769743));
#17104=CARTESIAN_POINT('Ctrl Pts',(-20.3360008089754,43.7354680170813,-1.77305921224488));
#17105=CARTESIAN_POINT('Ctrl Pts',(-17.0960628320355,43.4518035277461,-11.1544297709865));
#17106=CARTESIAN_POINT('Ctrl Pts',(-9.81460660138991,43.168139038411,-17.8988872596239));
#17107=CARTESIAN_POINT('Ctrl Pts',(-0.212972203281932,42.8844745490758,
-20.4120383772274));
#17108=CARTESIAN_POINT('Ctrl Pts',(9.43900893580097,42.6008100597407,-18.0997728765485));
#17109=CARTESIAN_POINT('Ctrl Pts',(16.8596033932998,42.3171455704055,-11.5087115392387));
#17110=CARTESIAN_POINT('Ctrl Pts',(20.2945787328941,42.0334810810704,-2.19698473529835));
#17111=CARTESIAN_POINT('Ctrl Pts',(18.9319049759631,41.7498165917352,7.6341104166678));
#17112=CARTESIAN_POINT('Ctrl Pts',(13.093718916024,41.4661521024001,15.6604978471609));
#17113=CARTESIAN_POINT('Ctrl Pts',(4.16017081115633,41.1824876130649,19.9847353421248));
#17114=CARTESIAN_POINT('Ctrl Pts',(-5.75684386358899,40.8988231237298,19.5845708812588));
#17115=CARTESIAN_POINT('Ctrl Pts',(-14.3129376182929,40.6151586343947,14.5546035537758));
#17116=CARTESIAN_POINT('Ctrl Pts',(-19.4854453849984,40.3314941450595,6.08392028392046));
#17117=CARTESIAN_POINT('Ctrl Pts',(-20.0515836045816,40.0478296557244,-3.8250049439355));
#17118=CARTESIAN_POINT('Ctrl Pts',(-15.8775169039115,39.7641651663892,-12.8296969893626));
#17119=CARTESIAN_POINT('Ctrl Pts',(-7.94999684841872,39.480500677054,-18.8014419123395));
#17120=CARTESIAN_POINT('Ctrl Pts',(1.85690664725484,39.196836187719,-20.3285160691879));
#17121=CARTESIAN_POINT('Ctrl Pts',(11.2248364340628,38.9131716983838,-17.049918325431));
#17122=CARTESIAN_POINT('Ctrl Pts',(17.9392089783248,38.6295072090486,-9.7407109134512));
#17123=CARTESIAN_POINT('Ctrl Pts',(20.4127430764725,38.3458427197135,-0.128794313881315));
#17124=CARTESIAN_POINT('Ctrl Pts',(18.0606939641738,38.0621782303784,9.51356932997351));
#17125=CARTESIAN_POINT('Ctrl Pts',(11.4390872924781,37.7785137410432,16.9069201744562));
#17126=CARTESIAN_POINT('Ctrl Pts',(2.11327435920404,37.4948492517081,20.3034661917541));
#17127=CARTESIAN_POINT('Ctrl Pts',(-7.712117738077,37.2111847623729,18.9002621072068));
#17128=CARTESIAN_POINT('Ctrl Pts',(-15.7143611560578,36.9275202730378,13.0290261211706));
#17129=CARTESIAN_POINT('Ctrl Pts',(-20.0017212960097,36.6438557837026,4.07772147968539));
#17130=CARTESIAN_POINT('Ctrl Pts',(-19.5606640472892,36.3601912943675,-5.83755862393387));
#17131=CARTESIAN_POINT('Ctrl Pts',(-14.4954554093735,36.0765268050323,-14.3728368800639));
#17132=CARTESIAN_POINT('Ctrl Pts',(-6.00351370203,35.7928623156972,-19.5103687631306));
#17133=CARTESIAN_POINT('Ctrl Pts',(3.90766224405295,35.509197826362,-20.0356395340032));
#17134=CARTESIAN_POINT('Ctrl Pts',(12.8950639041948,35.2255333370269,-15.8244739049234));
#17135=CARTESIAN_POINT('Ctrl Pts',(18.8340674097279,34.9418688476917,-7.87239564088401));
#17136=CARTESIAN_POINT('Ctrl Pts',(20.3206839976264,34.6582043583567,1.94072373947375));
#17137=CARTESIAN_POINT('Ctrl Pts',(17.0034870942015,34.3745398690214,11.2950497442436));
#17138=CARTESIAN_POINT('Ctrl Pts',(9.6666431430233,34.0908753796863,17.9792305213538));
#17139=CARTESIAN_POINT('Ctrl Pts',(0.04462703908561,33.8072108903511,20.4130908725788));
#17140=CARTESIAN_POINT('Ctrl Pts',(-9.58799343370113,33.523546401016,18.0213273453319));
#17141=CARTESIAN_POINT('Ctrl Pts',(-16.9538986553845,33.2398819116809,11.3692298036064));
#17142=CARTESIAN_POINT('Ctrl Pts',(-20.3121095021403,32.9562174223457,2.0296051496491));
#17143=CARTESIAN_POINT('Ctrl Pts',(-18.8680961779298,32.6725529330106,-7.79014778567214));
#17144=CARTESIAN_POINT('Ctrl Pts',(-12.9645164222377,32.3888884436754,-15.7676464364197));
#17145=CARTESIAN_POINT('Ctrl Pts',(-3.99435877261951,32.1052239543403,-20.0190370340698));
#17146=CARTESIAN_POINT('Ctrl Pts',(2.61248231763726,31.9161142947835,-19.6957920450345));
#17147=CARTESIAN_POINT('Ctrl Pts',(5.684538784512,31.8215594650051,-18.7651731818384));
#17148=CARTESIAN_POINT('Ctrl Pts',(2.32499489361428,55.4525251533119,19.2484409165708));
#17149=CARTESIAN_POINT('Ctrl Pts',(-0.825927285719014,55.3579703235335,
19.6290368312674));
#17150=CARTESIAN_POINT('Ctrl Pts',(-7.31612921601654,55.1688606639768,18.813246372444));
#17151=CARTESIAN_POINT('Ctrl Pts',(-15.3245207063658,54.8851961746416,13.1377086815575));
#17152=CARTESIAN_POINT('Ctrl Pts',(-19.7090215990246,54.6015316853065,4.35805929734841));
#17153=CARTESIAN_POINT('Ctrl Pts',(-19.4348742990482,54.3178671959714,-5.45263306650719));
#17154=CARTESIAN_POINT('Ctrl Pts',(-14.5660246419556,54.0342027066362,-13.9739234002933));
#17155=CARTESIAN_POINT('Ctrl Pts',(-6.25390357157437,53.750538217301,-19.1919698858997));
#17156=CARTESIAN_POINT('Ctrl Pts',(3.53671614488966,53.4668737279659,-19.8729246705337));
#17157=CARTESIAN_POINT('Ctrl Pts',(12.491217870594,53.1832092386308,-15.8559597752955));
#17158=CARTESIAN_POINT('Ctrl Pts',(18.492807411069,52.8995447492956,-8.0906124455394));
#17159=CARTESIAN_POINT('Ctrl Pts',(20.1226783565312,52.6158802599605,1.58734727266439));
#17160=CARTESIAN_POINT('Ctrl Pts',(16.9955421586899,52.3322157706253,10.8900636139818));
#17161=CARTESIAN_POINT('Ctrl Pts',(9.85064853032163,52.0485512812902,17.6183599930405));
#17162=CARTESIAN_POINT('Ctrl Pts',(0.37705756702019,51.764886791955,20.1816683969376));
#17163=CARTESIAN_POINT('Ctrl Pts',(-9.18567058791066,51.4812223026199,17.9740189624988));
#17164=CARTESIAN_POINT('Ctrl Pts',(-16.5769010866546,51.1975578132847,11.5173023870012));
#17165=CARTESIAN_POINT('Ctrl Pts',(-20.0493435889592,50.9138933239496,2.33788926101594));
#17166=CARTESIAN_POINT('Ctrl Pts',(-18.782110637875,50.6302288346144,-7.39420201515054));
#17167=CARTESIAN_POINT('Ctrl Pts',(-13.0747768813237,50.3465643452793,-15.3783000934356));
#17168=CARTESIAN_POINT('Ctrl Pts',(-4.27655896815896,50.0628998559441,-19.7269599080372));
#17169=CARTESIAN_POINT('Ctrl Pts',(5.53263972709995,49.779235366609,-19.4121560280371));
#17170=CARTESIAN_POINT('Ctrl Pts',(14.0339194829231,49.4955708772738,-14.5083082370103));
#17171=CARTESIAN_POINT('Ctrl Pts',(19.2175732824715,49.2119063879387,-6.17468874411822));
#17172=CARTESIAN_POINT('Ctrl Pts',(19.8581826421499,48.9282418986035,3.61863042017902));
#17173=CARTESIAN_POINT('Ctrl Pts',(15.8043071702995,48.6445774092684,12.5565034472994));
#17174=CARTESIAN_POINT('Ctrl Pts',(8.01428516352118,48.3609129199332,18.5260124495264));
#17175=CARTESIAN_POINT('Ctrl Pts',(-1.67031807517956,48.0772484305981,20.1159623554698));
#17176=CARTESIAN_POINT('Ctrl Pts',(-10.9600572414944,47.7935839412629,16.9504881706475));
#17177=CARTESIAN_POINT('Ctrl Pts',(-17.6588331060421,47.5099194519278,9.77790965865729));
#17178=CARTESIAN_POINT('Ctrl Pts',(-20.18305152782,47.2262549625926,0.293828155811846));
#17179=CARTESIAN_POINT('Ctrl Pts',(-17.9359859430751,46.9425904732575,-9.25971447776634));
#17180=CARTESIAN_POINT('Ctrl Pts',(-11.4488438389931,46.6589259839223,-16.6242557340227));
#17181=CARTESIAN_POINT('Ctrl Pts',(-2.2551890241383,46.3752614945872,-20.0588141829296));
#17182=CARTESIAN_POINT('Ctrl Pts',(7.47159366326693,46.0915970052521,-18.7514583990392));
#17183=CARTESIAN_POINT('Ctrl Pts',(15.4320876752591,45.8079325159169,-13.0112479779224));
#17184=CARTESIAN_POINT('Ctrl Pts',(19.7444280366068,45.5242680265818,-4.19517168506042));
#17185=CARTESIAN_POINT('Ctrl Pts',(19.3891752156577,45.2406035372466,5.61264540269537));
#17186=CARTESIAN_POINT('Ctrl Pts',(14.4503111663073,44.9569390479115,14.0936301624802));
#17187=CARTESIAN_POINT('Ctrl Pts',(6.09538594988381,44.6732745585763,19.2428733322712));
#17188=CARTESIAN_POINT('Ctrl Pts',(-3.70049171400454,44.3896100692412,19.8430911159138));
#17189=CARTESIAN_POINT('Ctrl Pts',(-12.6215711885806,44.105945579906,15.7523917133707));
#17190=CARTESIAN_POINT('Ctrl Pts',(-18.5589045895573,43.8222810905709,7.93781861694916));
#17191=CARTESIAN_POINT('Ctrl Pts',(-20.1089031752381,43.5386166012357,-1.75325897937906));
#17192=CARTESIAN_POINT('Ctrl Pts',(-16.9051464639723,43.2549521119006,-11.02986522998));
#17193=CARTESIAN_POINT('Ctrl Pts',(-9.70500422891889,42.9712876225654,-17.6990055335474));
#17194=CARTESIAN_POINT('Ctrl Pts',(-0.210593884955166,42.6876231332303,
-20.1840916113531));
#17195=CARTESIAN_POINT('Ctrl Pts',(9.33360096427893,42.4039586438951,-17.8976478063316));
#17196=CARTESIAN_POINT('Ctrl Pts',(16.6713276318887,42.12029415456,-11.3801906376871));
#17197=CARTESIAN_POINT('Ctrl Pts',(20.0679436707092,41.8366296652248,-2.17245041119846));
#17198=CARTESIAN_POINT('Ctrl Pts',(18.7204872610169,41.5529651758897,7.54885823618261));
#17199=CARTESIAN_POINT('Ctrl Pts',(12.9474978074302,41.2693006865546,15.4856128224382));
#17200=CARTESIAN_POINT('Ctrl Pts',(4.11371305596487,40.9856361972194,19.7615603850772));
#17201=CARTESIAN_POINT('Ctrl Pts',(-5.69255562759324,40.7019717078843,19.3658646692227));
#17202=CARTESIAN_POINT('Ctrl Pts',(-14.1531011639442,40.4183072185491,14.3920683504143));
#17203=CARTESIAN_POINT('Ctrl Pts',(-19.2678461342498,40.134642729214,6.01597949687477));
#17204=CARTESIAN_POINT('Ctrl Pts',(-19.8276621348665,39.8509782398788,-3.78229007684054));
#17205=CARTESIAN_POINT('Ctrl Pts',(-15.7002083685513,39.5673137505437,-12.686424285195));
#17206=CARTESIAN_POINT('Ctrl Pts',(-7.8612170785216,39.2836492612085,-18.5914811137912));
#17207=CARTESIAN_POINT('Ctrl Pts',(1.83617006735736,38.9999847718734,-20.1015020195678));
#17208=CARTESIAN_POINT('Ctrl Pts',(11.0994856427547,38.7163202825382,-16.859517265584));
#17209=CARTESIAN_POINT('Ctrl Pts',(17.7388769687032,38.4326557932031,-9.63193375415516));
#17210=CARTESIAN_POINT('Ctrl Pts',(20.1847884409948,38.148991303868,-0.12735603287229));
#17211=CARTESIAN_POINT('Ctrl Pts',(17.8590052988363,37.8653268145328,9.4073287223333));
#17212=CARTESIAN_POINT('Ctrl Pts',(11.3113439036215,37.5816623251977,16.7181160136924));
#17213=CARTESIAN_POINT('Ctrl Pts',(2.08967485184964,37.2979978358625,20.0767318809684));
#17214=CARTESIAN_POINT('Ctrl Pts',(-7.62599442925154,37.0143333465273,18.6891977566313));
#17215=CARTESIAN_POINT('Ctrl Pts',(-15.5388746240397,36.7306688571922,12.8835274547979));
#17216=CARTESIAN_POINT('Ctrl Pts',(-19.7783566544479,36.447004367857,4.03218445804355));
#17217=CARTESIAN_POINT('Ctrl Pts',(-19.3422248048934,36.163339878522,-5.77236902336261));
#17218=CARTESIAN_POINT('Ctrl Pts',(-14.3335807382467,35.8796753891867,-14.2123315163459));
#17219=CARTESIAN_POINT('Ctrl Pts',(-5.93647081941352,35.5960108998517,-19.2924911824296));
#17220=CARTESIAN_POINT('Ctrl Pts',(3.86402428529894,35.3123464105164,-19.8118961236782));
#17221=CARTESIAN_POINT('Ctrl Pts',(12.7510613000282,35.0286819211814,-15.6477576999141));
#17222=CARTESIAN_POINT('Ctrl Pts',(18.6237421338962,34.7450174318461,-7.78448249497116));
#17223=CARTESIAN_POINT('Ctrl Pts',(20.093757688683,34.4613529425111,1.91905121165081));
#17224=CARTESIAN_POINT('Ctrl Pts',(16.813603991288,34.1776884531758,11.1689147418606));
#17225=CARTESIAN_POINT('Ctrl Pts',(9.55869422022682,33.8940239638408,17.778451819285));
#17226=CARTESIAN_POINT('Ctrl Pts',(0.0441264831404723,33.6103594745056,
20.1851318772931));
#17227=CARTESIAN_POINT('Ctrl Pts',(-9.48091734348675,33.3266949851705,17.8200792453289));
#17228=CARTESIAN_POINT('Ctrl Pts',(-16.7645785725748,33.0430304958353,11.2422646451366));
#17229=CARTESIAN_POINT('Ctrl Pts',(-20.0852613408449,32.7593660065002,2.0069437579902));
#17230=CARTESIAN_POINT('Ctrl Pts',(-18.6574256024406,32.475701517165,-7.70316059286179));
#17231=CARTESIAN_POINT('Ctrl Pts',(-12.8196685084334,32.1920370278299,-15.5915497502714));
#17232=CARTESIAN_POINT('Ctrl Pts',(-3.94990131272888,31.9083725384947,-19.7955112435984));
#17233=CARTESIAN_POINT('Ctrl Pts',(2.58355223125832,31.7192628789379,-19.4757926840709));
#17234=CARTESIAN_POINT('Ctrl Pts',(5.62106434382722,31.6247080491596,-18.5556383510944));
#17235=CARTESIAN_POINT('Ctrl Pts',(2.29623240287978,54.9887272875339,19.0103186286308));
#17236=CARTESIAN_POINT('Ctrl Pts',(-0.815983788566323,54.8941724577555,
19.3862392958837));
#17237=CARTESIAN_POINT('Ctrl Pts',(-7.22546411714879,54.7050627981988,18.5805245364269));
#17238=CARTESIAN_POINT('Ctrl Pts',(-15.1350380983662,54.4213983088636,12.9752015336346));
#17239=CARTESIAN_POINT('Ctrl Pts',(-19.4651871309031,54.1377338195285,4.30414963445148));
#17240=CARTESIAN_POINT('Ctrl Pts',(-19.1944890608874,53.8540693301933,-5.38518456035737));
#17241=CARTESIAN_POINT('Ctrl Pts',(-14.3858367459639,53.5704048408582,-13.8010697766533));
#17242=CARTESIAN_POINT('Ctrl Pts',(-6.17654920598262,53.286740351523,-18.9545697240664));
#17243=CARTESIAN_POINT('Ctrl Pts',(3.4929702879451,53.0030758621879,-19.6271015565293));
#17244=CARTESIAN_POINT('Ctrl Pts',(12.3367033313028,52.7194113728527,-15.6598253868265));
#17245=CARTESIAN_POINT('Ctrl Pts',(18.26405653133,52.4357468835176,-7.99053357547642));
#17246=CARTESIAN_POINT('Ctrl Pts',(19.8737654420741,52.1520823941824,1.56771218797512));
#17247=CARTESIAN_POINT('Ctrl Pts',(16.7853116203566,51.8684179048472,10.7553561877176));
#17248=CARTESIAN_POINT('Ctrl Pts',(9.7287983418804,51.5847534155121,17.4004251975624));
#17249=CARTESIAN_POINT('Ctrl Pts',(0.372393496635935,51.301088926177,19.9320260995471));
#17250=CARTESIAN_POINT('Ctrl Pts',(-9.07204611197383,51.0174244368418,17.7516847503357));
#17251=CARTESIAN_POINT('Ctrl Pts',(-16.3718488697615,50.7337599475067,11.3748361765261));
#17252=CARTESIAN_POINT('Ctrl Pts',(-19.8013381235903,50.4500954581715,2.30897014357578));
#17253=CARTESIAN_POINT('Ctrl Pts',(-18.5497805262892,50.1664309688364,-7.30273754707229));
#17254=CARTESIAN_POINT('Ctrl Pts',(-12.9130450944124,49.8827664795012,-15.1880742871875));
#17255=CARTESIAN_POINT('Ctrl Pts',(-4.22365898036825,49.5991019901661,-19.4829422448911));
#17256=CARTESIAN_POINT('Ctrl Pts',(5.46420232823439,49.3154375008309,-19.1720324117574));
#17257=CARTESIAN_POINT('Ctrl Pts',(13.8603233358139,49.0317730114958,-14.3288440170322));
#17258=CARTESIAN_POINT('Ctrl Pts',(18.979856607036,48.7481085221606,-6.0983093564561));
#17259=CARTESIAN_POINT('Ctrl Pts',(19.6125417859329,48.4644440328255,3.57386884803818));
#17260=CARTESIAN_POINT('Ctrl Pts',(15.6088117608643,48.1807795434903,12.4011825745913));
#17261=CARTESIAN_POINT('Ctrl Pts',(7.91515041865896,47.8971150541552,18.2968502123193));
#17262=CARTESIAN_POINT('Ctrl Pts',(-1.64965664963515,47.6134505648201,19.8671328272861));
#17263=CARTESIAN_POINT('Ctrl Pts',(-10.8244840173986,47.3297860754849,16.7408147829438));
#17264=CARTESIAN_POINT('Ctrl Pts',(-17.440397664954,47.0461215861498,9.65695931067027));
#17265=CARTESIAN_POINT('Ctrl Pts',(-19.9333921230027,46.7624570968146,0.290193573479362));
#17266=CARTESIAN_POINT('Ctrl Pts',(-17.7141221892633,46.4787926074795,-9.14517407726722));
#17267=CARTESIAN_POINT('Ctrl Pts',(-11.3072244443864,46.1951281181443,-16.4186177616698));
#17268=CARTESIAN_POINT('Ctrl Pts',(-2.22729288817802,45.9114636288091,-19.8106915636451));
#17269=CARTESIAN_POINT('Ctrl Pts',(7.3791718793543,45.6277991394741,-18.519507450646));
#17270=CARTESIAN_POINT('Ctrl Pts',(15.2411965298458,45.3441346501388,-12.8503020267311));
#17271=CARTESIAN_POINT('Ctrl Pts',(19.5001942969629,45.0604701608038,-4.14327843866249));
#17272=CARTESIAN_POINT('Ctrl Pts',(19.149335866412,44.7768056714686,5.54321835353227));
#17273=CARTESIAN_POINT('Ctrl Pts',(14.2715643558846,44.4931411821334,13.919295408728));
#17274=CARTESIAN_POINT('Ctrl Pts',(6.01998751836924,44.2094766927983,19.0048437014954));
#17275=CARTESIAN_POINT('Ctrl Pts',(-3.65471753770749,43.9258122034632,19.5976369381404));
#17276=CARTESIAN_POINT('Ctrl Pts',(-12.4654454438462,43.642147714128,15.5575384854444));
#17277=CARTESIAN_POINT('Ctrl Pts',(-18.3293354846332,43.3584832247928,7.8396297445323));
#17278=CARTESIAN_POINT('Ctrl Pts',(-19.860160967385,43.0748187354577,-1.73157159515585));
#17279=CARTESIAN_POINT('Ctrl Pts',(-16.6960339420766,42.7911542461225,-10.8934284981642));
#17280=CARTESIAN_POINT('Ctrl Pts',(-9.58495570324397,42.5074897567875,-17.4800731693675));
#17281=CARTESIAN_POINT('Ctrl Pts',(-0.207988890170126,42.2238252674523,
-19.9344193409579));
#17282=CARTESIAN_POINT('Ctrl Pts',(9.21814660603553,41.9401607781171,-17.6762582858823));
#17283=CARTESIAN_POINT('Ctrl Pts',(16.4651073916866,41.656496288782,-11.2394204663684));
#17284=CARTESIAN_POINT('Ctrl Pts',(19.8197081218965,41.3728317994468,-2.14557773161848));
#17285=CARTESIAN_POINT('Ctrl Pts',(18.4889194180165,41.0891673101117,7.4554807084241));
#17286=CARTESIAN_POINT('Ctrl Pts',(12.7873404302362,40.8055028207765,15.2940595840619));
#17287=CARTESIAN_POINT('Ctrl Pts',(4.06282743286065,40.5218383314414,19.5171147224783));
#17288=CARTESIAN_POINT('Ctrl Pts',(-5.62214010851725,40.2381738421062,19.1263136657279));
#17289=CARTESIAN_POINT('Ctrl Pts',(-13.9780307684675,39.9545093527711,14.2140419893612));
#17290=CARTESIAN_POINT('Ctrl Pts',(-19.0295075960294,39.670844863436,5.9415633037382));
#17291=CARTESIAN_POINT('Ctrl Pts',(-19.5823988098096,39.3871803741007,-3.73550407482647));
#17292=CARTESIAN_POINT('Ctrl Pts',(-15.5060006358226,39.1035158847657,-12.5294963235376));
#17293=CARTESIAN_POINT('Ctrl Pts',(-7.7639757483737,38.8198513954304,-18.3615090452395));
#17294=CARTESIAN_POINT('Ctrl Pts',(1.81345709327477,38.5361869060954,-19.852851362199));
#17295=CARTESIAN_POINT('Ctrl Pts',(10.962187723492,38.2525224167602,-16.6509691656962));
#17296=CARTESIAN_POINT('Ctrl Pts',(17.5194514046147,37.9688579274251,-9.51278909236338));
#17297=CARTESIAN_POINT('Ctrl Pts',(19.935107551027,37.6851934380899,-0.125780669925069));
#17298=CARTESIAN_POINT('Ctrl Pts',(17.6380937766636,37.4015289487548,9.29096236976086));
#17299=CARTESIAN_POINT('Ctrl Pts',(11.1714253496994,37.1178644594196,16.5113170126989));
#17300=CARTESIAN_POINT('Ctrl Pts',(2.06382608535784,36.8341999700845,19.8283876240797));
#17301=CARTESIAN_POINT('Ctrl Pts',(-7.53166274505675,36.5505354807493,18.4580169572718));
#17302=CARTESIAN_POINT('Ctrl Pts',(-15.3466625514509,36.2668709914142,12.7241613749335));
#17303=CARTESIAN_POINT('Ctrl Pts',(-19.5337032236605,35.983206502079,3.98230732426164));
#17304=CARTESIAN_POINT('Ctrl Pts',(-19.1029662256092,35.6995420127439,-5.70096623318445));
#17305=CARTESIAN_POINT('Ctrl Pts',(-14.1562778449197,35.4158775234087,-14.0365284538077));
#17306=CARTESIAN_POINT('Ctrl Pts',(-5.86303814848935,35.1322130340736,-19.0538477951946));
#17307=CARTESIAN_POINT('Ctrl Pts',(3.81622728966013,34.8485485447384,-19.5668278119631));
#17308=CARTESIAN_POINT('Ctrl Pts',(12.5933337176237,34.5648840554033,-15.4541987857508));
#17309=CARTESIAN_POINT('Ctrl Pts',(18.3933711571661,34.2812195660681,-7.68819031969704));
#17310=CARTESIAN_POINT('Ctrl Pts',(19.8452025226348,33.9975550767331,1.89531295213031));
#17311=CARTESIAN_POINT('Ctrl Pts',(16.6056244330345,33.7138905873978,11.0307581330315));
#17312=CARTESIAN_POINT('Ctrl Pts',(9.44045430743507,33.4302260980627,17.5585364623509));
#17313=CARTESIAN_POINT('Ctrl Pts',(0.0435830510866937,33.1465616087275,
19.9354472601053));
#17314=CARTESIAN_POINT('Ctrl Pts',(-9.36364550039437,32.8628971193925,17.5996481914089));
#17315=CARTESIAN_POINT('Ctrl Pts',(-16.5571953167351,32.5792326300572,11.1032026508149));
#17316=CARTESIAN_POINT('Ctrl Pts',(-19.8368305482356,32.2955681407222,1.98211423944718));
#17317=CARTESIAN_POINT('Ctrl Pts',(-18.4265999691035,32.0119036513869,-7.60786617228895));
#17318=CARTESIAN_POINT('Ctrl Pts',(-12.6611685974154,31.7282391620518,-15.3987026344836));
#17319=CARTESIAN_POINT('Ctrl Pts',(-3.90087927873828,31.4445746727167,-19.5506103385464));
#17320=CARTESIAN_POINT('Ctrl Pts',(2.55132695173345,31.2554650131599,-19.2349378570825));
#17321=CARTESIAN_POINT('Ctrl Pts',(5.55152620782898,31.1609101833815,-18.3260867174061));
#17322=CARTESIAN_POINT('Ctrl Pts',(2.30651117940881,54.2861781151759,19.095415771535));
#17323=CARTESIAN_POINT('Ctrl Pts',(-0.819544023557087,54.1916232853975,
19.4730080355294));
#17324=CARTESIAN_POINT('Ctrl Pts',(-7.25786099066229,54.0025136258408,18.6636921445274));
#17325=CARTESIAN_POINT('Ctrl Pts',(-15.2027553932093,53.7188491365056,13.0332767668349));
#17326=CARTESIAN_POINT('Ctrl Pts',(-19.5523252673849,53.4351846471705,4.32341528536645));
#17327=CARTESIAN_POINT('Ctrl Pts',(-19.2803959783241,53.1515201578353,-5.40928860470038));
#17328=CARTESIAN_POINT('Ctrl Pts',(-14.4502302294709,52.8678556685001,-13.8628424617997));
#17329=CARTESIAN_POINT('Ctrl Pts',(-6.20419344545305,52.584191179165,-19.0394093823357));
#17330=CARTESIAN_POINT('Ctrl Pts',(3.50860379932289,52.3005266898299,-19.7149513312436));
#17331=CARTESIAN_POINT('Ctrl Pts',(12.3919221404827,52.0168622004947,-15.7299179049459));
#17332=CARTESIAN_POINT('Ctrl Pts',(18.3458052169007,51.7331977111596,-8.02629874805898));
#17333=CARTESIAN_POINT('Ctrl Pts',(19.9627194082814,51.4495332218244,1.57472917578388));
#17334=CARTESIAN_POINT('Ctrl Pts',(16.8604416826627,51.1658687324893,10.8034965618895));
#17335=CARTESIAN_POINT('Ctrl Pts',(9.77234392496671,50.8822042431541,17.4783085254085));
#17336=CARTESIAN_POINT('Ctrl Pts',(0.374060295795806,50.598539753819,20.0212407328584));
#17337=CARTESIAN_POINT('Ctrl Pts',(-9.11265207573848,50.3148752644838,17.8311402970578));
#17338=CARTESIAN_POINT('Ctrl Pts',(-16.4451283519559,50.0312107751487,11.4257493064833));
#17339=CARTESIAN_POINT('Ctrl Pts',(-19.8899678026295,49.7475462858135,2.31930496458734));
#17340=CARTESIAN_POINT('Ctrl Pts',(-18.6328083061265,49.4638817964784,-7.33542419140319));
#17341=CARTESIAN_POINT('Ctrl Pts',(-12.9708431608012,49.1802173071432,-15.2560552573004));
#17342=CARTESIAN_POINT('Ctrl Pts',(-4.24256384168543,48.8965528178081,-19.5701468034783));
#17343=CARTESIAN_POINT('Ctrl Pts',(5.48865979200988,48.612888328473,-19.2578453553527));
#17344=CARTESIAN_POINT('Ctrl Pts',(13.9223613669416,48.3292238391378,-14.392979120547));
#17345=CARTESIAN_POINT('Ctrl Pts',(19.0648093825124,48.0455593498027,-6.125605047679));
#17346=CARTESIAN_POINT('Ctrl Pts',(19.700326424804,47.7618948604675,3.58986528489379));
#17347=CARTESIAN_POINT('Ctrl Pts',(15.6786759283413,47.4782303711324,12.4566895734256));
#17348=CARTESIAN_POINT('Ctrl Pts',(7.95057818874294,47.1945658817972,18.3787458893891));
#17349=CARTESIAN_POINT('Ctrl Pts',(-1.65704042042933,46.9109013924621,19.9560570014168));
#17350=CARTESIAN_POINT('Ctrl Pts',(-10.8729338017748,46.6272369031269,16.8157457325575));
#17351=CARTESIAN_POINT('Ctrl Pts',(-17.518459908376,46.3435724137918,9.70018331983056));
#17352=CARTESIAN_POINT('Ctrl Pts',(-20.0226128700314,46.0599079244566,0.291492463665673));
#17353=CARTESIAN_POINT('Ctrl Pts',(-17.7934096083299,45.7762434351215,-9.18610736437879));
#17354=CARTESIAN_POINT('Ctrl Pts',(-11.3578349478834,45.4925789457863,-16.4921065754567));
#17355=CARTESIAN_POINT('Ctrl Pts',(-2.23726212643448,45.2089144564512,-19.89936310984));
#17356=CARTESIAN_POINT('Ctrl Pts',(7.41220063951033,44.9252499671161,-18.6023997290475));
#17357=CARTESIAN_POINT('Ctrl Pts',(15.3094152721255,44.6415854777809,-12.9078192590863));
#17358=CARTESIAN_POINT('Ctrl Pts',(19.5874760747776,44.3579209884458,-4.16182352096272));
#17359=CARTESIAN_POINT('Ctrl Pts',(19.2350472215369,44.0742564991106,5.56802948850576));
#17360=CARTESIAN_POINT('Ctrl Pts',(14.3354430788454,43.7905920097754,13.9815973956057));
#17361=CARTESIAN_POINT('Ctrl Pts',(6.04693264542922,43.5069275204403,19.0899083177805));
#17362=CARTESIAN_POINT('Ctrl Pts',(-3.67107584877064,43.2232630311051,19.685354863761));
#17363=CARTESIAN_POINT('Ctrl Pts',(-12.5212400796854,42.93959854177,15.6271731566047));
#17364=CARTESIAN_POINT('Ctrl Pts',(-18.411376563963,42.6559340524348,7.87471948831073));
#17365=CARTESIAN_POINT('Ctrl Pts',(-19.9490539358611,42.3722695630997,-1.73932201266128));
#17366=CARTESIAN_POINT('Ctrl Pts',(-16.770764455154,42.0886050737645,-10.9421868741751));
#17367=CARTESIAN_POINT('Ctrl Pts',(-9.62785742828906,41.8049405844294,-17.5583129981261));
#17368=CARTESIAN_POINT('Ctrl Pts',(-0.208919836796794,41.5212760950943,
-20.0236446857564));
#17369=CARTESIAN_POINT('Ctrl Pts',(9.25940651410001,41.2376116057591,-17.7553762282377));
#17370=CARTESIAN_POINT('Ctrl Pts',(16.5388042904544,40.953947116424,-11.2897274830562));
#17371=CARTESIAN_POINT('Ctrl Pts',(19.9084200257014,40.6702826270888,-2.15518121740963));
#17372=CARTESIAN_POINT('Ctrl Pts',(18.5716747860965,40.3866181377537,7.48885102262636));
#17373=CARTESIAN_POINT('Ctrl Pts',(12.8445758500108,40.1029536484185,15.3625149384123));
#17374=CARTESIAN_POINT('Ctrl Pts',(4.08101242096352,39.8192891590834,19.6044722351703));
#17375=CARTESIAN_POINT('Ctrl Pts',(-5.64730449284705,39.5356246697482,19.2119219747716));
#17376=CARTESIAN_POINT('Ctrl Pts',(-14.0405956515267,39.2519601804131,14.2776632454304));
#17377=CARTESIAN_POINT('Ctrl Pts',(-19.1146826065254,38.968295691078,5.96815740840464));
#17378=CARTESIAN_POINT('Ctrl Pts',(-19.6700485304213,38.6846312017428,-3.75222398190641));
#17379=CARTESIAN_POINT('Ctrl Pts',(-15.5754046264532,38.4009667124077,-12.5855776475278));
#17380=CARTESIAN_POINT('Ctrl Pts',(-7.79872686910231,38.1173022230725,-18.4436941316252));
#17381=CARTESIAN_POINT('Ctrl Pts',(1.82157402568654,37.8336377337374,-19.9417116132913));
#17382=CARTESIAN_POINT('Ctrl Pts',(11.0112538619422,37.5499732444022,-16.7254979713585));
#17383=CARTESIAN_POINT('Ctrl Pts',(17.5978674881561,37.2663087550671,-9.55536780369744));
#17384=CARTESIAN_POINT('Ctrl Pts',(20.0243359762019,36.9826442657319,-0.126343657163793));
#17385=CARTESIAN_POINT('Ctrl Pts',(17.7170408968388,36.6989797763968,9.33254819711234));
#17386=CARTESIAN_POINT('Ctrl Pts',(11.2214280239995,36.4153152870616,16.5852207431317));
#17387=CARTESIAN_POINT('Ctrl Pts',(2.0730636554624,36.1316507977265,19.917138376873));
#17388=CARTESIAN_POINT('Ctrl Pts',(-7.56537404599768,35.8479863083913,18.5406340076227));
#17389=CARTESIAN_POINT('Ctrl Pts',(-15.4153533533233,35.5643218190562,12.7811140088841));
#17390=CARTESIAN_POINT('Ctrl Pts',(-19.6211349863809,35.280657329721,4.00013190868774));
#17391=CARTESIAN_POINT('Ctrl Pts',(-19.1884700311734,34.9969928403859,-5.72648343847778));
#17392=CARTESIAN_POINT('Ctrl Pts',(-14.219640555188,34.7133283510507,-14.0993551699416));
#17393=CARTESIAN_POINT('Ctrl Pts',(-5.88928077243528,34.4296638617156,-19.1391317496443));
#17394=CARTESIAN_POINT('Ctrl Pts',(3.83330849634148,34.1459993723804,-19.6544078404778));
#17395=CARTESIAN_POINT('Ctrl Pts',(12.6497008000794,33.8623348830454,-15.5233709085905));
#17396=CARTESIAN_POINT('Ctrl Pts',(18.4756988050768,33.5786703937101,-7.72260224026285));
#17397=CARTESIAN_POINT('Ctrl Pts',(19.9340286405109,33.2950059043751,1.90379628903132));
#17398=CARTESIAN_POINT('Ctrl Pts',(16.6799500739787,33.0113414150398,11.0801311444916));
#17399=CARTESIAN_POINT('Ctrl Pts',(9.48270965901884,32.7276769257048,17.6371275766456));
#17400=CARTESIAN_POINT('Ctrl Pts',(0.0437773165171389,32.4440124363696,
20.0246770301167));
#17401=CARTESIAN_POINT('Ctrl Pts',(-9.40555504064084,32.1603479470344,17.6784235811412));
#17402=CARTESIAN_POINT('Ctrl Pts',(-16.6313076075072,31.8766834576993,11.1528992674491));
#17403=CARTESIAN_POINT('Ctrl Pts',(-19.9256126938554,31.5930189683641,1.99098745962569));
#17404=CARTESIAN_POINT('Ctrl Pts',(-18.5090891610392,31.309354479029,-7.64192132385965));
#17405=CARTESIAN_POINT('Ctrl Pts',(-12.71781356794,31.0256899896938,-15.4676207891775));
#17406=CARTESIAN_POINT('Ctrl Pts',(-3.91839426586458,30.7420255003587,-19.6381296717053));
#17407=CARTESIAN_POINT('Ctrl Pts',(2.56283670588982,30.5529158408019,-19.3210134924979));
#17408=CARTESIAN_POINT('Ctrl Pts',(5.57637687068598,30.4583610110235,-18.4081209878848));
#17409=CARTESIAN_POINT('Ctrl Pts',(2.33374636495171,53.9527937446315,19.3208936257936));
#17410=CARTESIAN_POINT('Ctrl Pts',(-0.829248422667396,53.8582389148531,
19.7029477756138));
#17411=CARTESIAN_POINT('Ctrl Pts',(-7.34354585410623,53.6691292552963,18.8840738821721));
#17412=CARTESIAN_POINT('Ctrl Pts',(-15.3822785181642,53.3854647659611,13.1871750649224));
#17413=CARTESIAN_POINT('Ctrl Pts',(-19.7831968630274,53.101800276626,4.37446637135565));
#17414=CARTESIAN_POINT('Ctrl Pts',(-19.5080623893974,52.8181357872909,-5.47316184725222));
#17415=CARTESIAN_POINT('Ctrl Pts',(-14.6208587530193,52.5344712979557,-14.0265360699875));
#17416=CARTESIAN_POINT('Ctrl Pts',(-6.27745355195996,52.2508068086206,-19.2642282553663));
#17417=CARTESIAN_POINT('Ctrl Pts',(3.55003392220998,51.9671423192855,-19.9477470874941));
#17418=CARTESIAN_POINT('Ctrl Pts',(12.5382468409166,51.6834778299502,-15.9156580482648));
#17419=CARTESIAN_POINT('Ctrl Pts',(18.5624340365284,51.3998133406152,-8.12107393801096));
#17420=CARTESIAN_POINT('Ctrl Pts',(20.1984407894748,51.11614885128,1.59332370701814));
#17421=CARTESIAN_POINT('Ctrl Pts',(17.0595311629746,50.8324843619448,10.9310651261251));
#17422=CARTESIAN_POINT('Ctrl Pts',(9.88773654793256,50.5488198726097,17.6846938123581));
#17423=CARTESIAN_POINT('Ctrl Pts',(0.378477234066722,50.2651553832745,20.2576531693827));
#17424=CARTESIAN_POINT('Ctrl Pts',(-9.220255013537,49.9814908939394,18.0416918499919));
#17425=CARTESIAN_POINT('Ctrl Pts',(-16.6393137622057,49.6978264046042,11.5606654822436));
#17426=CARTESIAN_POINT('Ctrl Pts',(-20.1248301583836,49.4141619152691,2.34669150600064));
#17427=CARTESIAN_POINT('Ctrl Pts',(-18.8528260196953,49.1304974259339,-7.42204147604143));
#17428=CARTESIAN_POINT('Ctrl Pts',(-13.1240039304488,48.8468329365988,-15.4361999968561));
#17429=CARTESIAN_POINT('Ctrl Pts',(-4.29266038004229,48.5631684472636,-19.8012326864051));
#17430=CARTESIAN_POINT('Ctrl Pts',(5.55347033258617,48.2795039579286,-19.4852435574115));
#17431=CARTESIAN_POINT('Ctrl Pts',(14.0867577407393,47.9958394685933,-14.5629325869872));
#17432=CARTESIAN_POINT('Ctrl Pts',(19.2899282001191,47.7121749792582,-6.19793668959756));
#17433=CARTESIAN_POINT('Ctrl Pts',(19.9329494792741,47.4285104899231,3.63225470574316));
#17434=CARTESIAN_POINT('Ctrl Pts',(15.8638110071084,47.1448460005879,12.6037791756293));
#17435=CARTESIAN_POINT('Ctrl Pts',(8.04445926173514,46.8611815112528,18.5957636135555));
#17436=CARTESIAN_POINT('Ctrl Pts',(-1.67660688829753,46.5775170219176,20.1916997433017));
#17437=CARTESIAN_POINT('Ctrl Pts',(-11.0013222871953,46.2938525325825,17.0143074239265));
#17438=CARTESIAN_POINT('Ctrl Pts',(-17.7253193058069,46.0101880432473,9.81472387231086));
#17439=CARTESIAN_POINT('Ctrl Pts',(-20.2590415090184,45.7265235539122,0.29493443035139));
#17440=CARTESIAN_POINT('Ctrl Pts',(-18.003515634149,45.442859064577,-9.29457766622435));
#17441=CARTESIAN_POINT('Ctrl Pts',(-11.4919491854206,45.1591945752419,-16.686846709373));
#17442=CARTESIAN_POINT('Ctrl Pts',(-2.26367989933175,44.8755300859068,-20.1343364056486));
#17443=CARTESIAN_POINT('Ctrl Pts',(7.4997245066736,44.5918655965717,-18.8220583759174));
#17444=CARTESIAN_POINT('Ctrl Pts',(15.4901900910749,44.3082011072365,-13.0602358372585));
#17445=CARTESIAN_POINT('Ctrl Pts',(19.818766583145,44.0245366179013,-4.21096667111763));
#17446=CARTESIAN_POINT('Ctrl Pts',(19.4621762213813,43.7408721285662,5.63377723293615));
#17447=CARTESIAN_POINT('Ctrl Pts',(14.5047171550316,43.457207639231,14.1466932332251));
#17448=CARTESIAN_POINT('Ctrl Pts',(6.1183353172326,43.1735431498958,19.3153235056613));
#17449=CARTESIAN_POINT('Ctrl Pts',(-3.71442421055426,42.8898786605607,19.9178011328182));
#17450=CARTESIAN_POINT('Ctrl Pts',(-12.6690918995096,42.6062141712256,15.8117000864621));
#17451=CARTESIAN_POINT('Ctrl Pts',(-18.6287795937849,42.3225496818904,7.96770481560604));
#17452=CARTESIAN_POINT('Ctrl Pts',(-20.1846139849791,42.0388851925553,-1.75986006825288));
#17453=CARTESIAN_POINT('Ctrl Pts',(-16.968795003946,41.7552207032201,-11.0713931054995));
#17454=CARTESIAN_POINT('Ctrl Pts',(-9.74154395076786,41.4715562138849,-17.7656429840776));
#17455=CARTESIAN_POINT('Ctrl Pts',(-0.211386779197954,41.1878917245499,
-20.2600855085073));
#17456=CARTESIAN_POINT('Ctrl Pts',(9.36874233825877,40.9042272352147,-17.9650331528156));
#17457=CARTESIAN_POINT('Ctrl Pts',(16.7340958347822,40.6205627458796,-11.4230375021171));
#17458=CARTESIAN_POINT('Ctrl Pts',(20.143500266308,40.3368982565444,-2.18062977226658));
#17459=CARTESIAN_POINT('Ctrl Pts',(18.7909706303448,40.0532337672093,7.57727998373896));
#17460=CARTESIAN_POINT('Ctrl Pts',(12.9962456448721,39.7695692778741,15.5439167625341));
#17461=CARTESIAN_POINT('Ctrl Pts',(4.12920134708626,39.4859047885389,19.83596343558));
#17462=CARTESIAN_POINT('Ctrl Pts',(-5.71398832296735,39.2022402992038,19.4387779098239));
#17463=CARTESIAN_POINT('Ctrl Pts',(-14.2063881453439,38.9185758098687,14.4462550526508));
#17464=CARTESIAN_POINT('Ctrl Pts',(-19.3403903312198,38.6349113205335,6.03862989581119));
#17465=CARTESIAN_POINT('Ctrl Pts',(-19.9023140610512,38.3512468311984,-3.79653054743685));
#17466=CARTESIAN_POINT('Ctrl Pts',(-15.7593202693022,38.0675823418632,-12.7341891705786));
#17467=CARTESIAN_POINT('Ctrl Pts',(-7.89081486937766,37.7839178525281,-18.6614787699108));
#17468=CARTESIAN_POINT('Ctrl Pts',(1.84308331972788,37.5002533631929,-20.1771849636682));
#17469=CARTESIAN_POINT('Ctrl Pts',(11.1412756418686,37.2165888738578,-16.9229940098332));
#17470=CARTESIAN_POINT('Ctrl Pts',(17.8056645367364,36.9329243845226,-9.66819836280189));
#17471=CARTESIAN_POINT('Ctrl Pts',(20.2607849617705,36.6492598951875,-0.127835533328253));
#17472=CARTESIAN_POINT('Ctrl Pts',(17.9262451547023,36.3655954058523,9.44274768420295));
#17473=CARTESIAN_POINT('Ctrl Pts',(11.3539315575162,36.0819309165172,16.7810603767059));
#17474=CARTESIAN_POINT('Ctrl Pts',(2.09754255944752,35.7982664271821,20.1523215644716));
#17475=CARTESIAN_POINT('Ctrl Pts',(-7.65470659712393,35.5146019378468,18.7595633198508));
#17476=CARTESIAN_POINT('Ctrl Pts',(-15.5973790978621,35.2309374485118,12.9320344411444));
#17477=CARTESIAN_POINT('Ctrl Pts',(-19.8528229416665,34.9472729591765,4.04736579120533));
#17478=CARTESIAN_POINT('Ctrl Pts',(-19.4150490442561,34.6636084698415,-5.79410222012417));
#17479=CARTESIAN_POINT('Ctrl Pts',(-14.3875472248033,34.3799439805062,-14.265841500715));
#17480=CARTESIAN_POINT('Ctrl Pts',(-5.958821880042,34.0962794911712,-19.3651281722237));
#17481=CARTESIAN_POINT('Ctrl Pts',(3.87857251823525,33.812615001836,-19.8864886837395));
#17482=CARTESIAN_POINT('Ctrl Pts',(12.7990694868943,33.5289505125009,-15.7066721347278));
#17483=CARTESIAN_POINT('Ctrl Pts',(18.6938613723386,33.2452860231657,-7.81379135144242));
#17484=CARTESIAN_POINT('Ctrl Pts',(20.1694112394676,32.9616215338306,1.92627646367344));
#17485=CARTESIAN_POINT('Ctrl Pts',(16.8769083394267,32.6779570444954,11.2109662460333));
#17486=CARTESIAN_POINT('Ctrl Pts',(9.59468214488203,32.3942925551603,17.8453881855154));
#17487=CARTESIAN_POINT('Ctrl Pts',(0.0442944815207541,32.1106280658251,
20.2611300947005));
#17488=CARTESIAN_POINT('Ctrl Pts',(-9.51661707419267,31.82696357649,17.8871717394074));
#17489=CARTESIAN_POINT('Ctrl Pts',(-16.827690491154,31.5432990871548,11.2845938133513));
#17490=CARTESIAN_POINT('Ctrl Pts',(-20.160897833935,31.2596345978197,2.0144967918736));
#17491=CARTESIAN_POINT('Ctrl Pts',(-18.7276422245378,30.9759701084845,-7.7321569348489));
#17492=CARTESIAN_POINT('Ctrl Pts',(-12.8679941277788,30.6923056191494,-15.6502653565598));
#17493=CARTESIAN_POINT('Ctrl Pts',(-3.96464679805612,30.4086411298142,-19.8700147927816));
#17494=CARTESIAN_POINT('Ctrl Pts',(2.5930722951385,30.2195314702575,-19.5491631551646));
#17495=CARTESIAN_POINT('Ctrl Pts',(5.64222249072293,30.1249766404791,-18.6254832946783));
#17496=CARTESIAN_POINT('Ctrl Pts',(2.35124930762599,53.8215594674016,19.4657990442344));
#17497=CARTESIAN_POINT('Ctrl Pts',(-0.835506991250132,53.7270046376232,
19.8507233170207));
#17498=CARTESIAN_POINT('Ctrl Pts',(-7.39859942014504,53.5378949780665,19.0257055689461));
#17499=CARTESIAN_POINT('Ctrl Pts',(-15.4976584671439,53.2542304887313,13.2860807705774));
#17500=CARTESIAN_POINT('Ctrl Pts',(-19.9315674705091,52.9705659993962,4.40727512992929));
#17501=CARTESIAN_POINT('Ctrl Pts',(-19.6543777810312,52.686901510061,-5.51421105245925));
#17502=CARTESIAN_POINT('Ctrl Pts',(-14.7305154059551,52.4032370207259,-14.1317366880123));
#17503=CARTESIAN_POINT('Ctrl Pts',(-6.32453584432345,52.1195725313907,-19.4087120573804));
#17504=CARTESIAN_POINT('Ctrl Pts',(3.57665991873037,51.8359080420556,-20.0973573976942));
#17505=CARTESIAN_POINT('Ctrl Pts',(12.6322848940173,51.5522435527204,-16.0350272263897));
#17506=CARTESIAN_POINT('Ctrl Pts',(18.7016544212907,51.2685790633853,-8.18198288890697));
#17507=CARTESIAN_POINT('Ctrl Pts',(20.349931271475,50.9849145740501,1.60527381176158));
#17508=CARTESIAN_POINT('Ctrl Pts',(17.1874795446085,50.701250084715,11.0130493154522));
#17509=CARTESIAN_POINT('Ctrl Pts',(9.96189564787207,50.4175855953798,17.817330960666));
#17510=CARTESIAN_POINT('Ctrl Pts',(0.381315860574492,50.1339211060447,20.4095877950711));
#17511=CARTESIAN_POINT('Ctrl Pts',(-9.2894079426539,49.8502566167095,18.177006522497));
#17512=CARTESIAN_POINT('Ctrl Pts',(-16.7641104433384,49.5665921273744,11.6473717442925));
#17513=CARTESIAN_POINT('Ctrl Pts',(-20.2757685978253,49.2829276380392,2.3642919503211));
#17514=CARTESIAN_POINT('Ctrl Pts',(-18.9942242871785,48.9992631487041,-7.47770760311098));
#17515=CARTESIAN_POINT('Ctrl Pts',(-13.2224354029705,48.715598659369,-15.551973193893));
#17516=CARTESIAN_POINT('Ctrl Pts',(-4.32485580474053,48.4319341700338,-19.9497441085197));
#17517=CARTESIAN_POINT('Ctrl Pts',(5.59512197058797,48.1482696806987,-19.6313850263131));
#17518=CARTESIAN_POINT('Ctrl Pts',(14.1924099725268,47.8646051913635,-14.6721561824506));
#17519=CARTESIAN_POINT('Ctrl Pts',(19.4346047823582,47.5809407020284,-6.24442189617503));
#17520=CARTESIAN_POINT('Ctrl Pts',(20.0824487918183,47.2972762126932,3.65949701536888));
#17521=CARTESIAN_POINT('Ctrl Pts',(15.9827913337385,47.0136117233581,12.6983089051158));
#17522=CARTESIAN_POINT('Ctrl Pts',(8.10479359061364,46.7299472340229,18.7352338850897));
#17523=CARTESIAN_POINT('Ctrl Pts',(-1.68918162428795,46.4462827446878,20.3431397112677));
#17524=CARTESIAN_POINT('Ctrl Pts',(-11.0838334138429,46.1626182553526,17.1419166001721));
#17525=CARTESIAN_POINT('Ctrl Pts',(-17.858261149336,45.8789537660175,9.8883353803916));
#17526=CARTESIAN_POINT('Ctrl Pts',(-20.4109865476307,45.5952892766824,0.297146471004314));
#17527=CARTESIAN_POINT('Ctrl Pts',(-18.1385439807257,45.3116247873472,-9.3642880205741));
#17528=CARTESIAN_POINT('Ctrl Pts',(-11.578140067745,45.027960298012,-16.8119998942583));
#17529=CARTESIAN_POINT('Ctrl Pts',(-2.28065774744747,44.7442958086769,-20.2853461422755));
#17530=CARTESIAN_POINT('Ctrl Pts',(7.55597326499919,44.4606313193418,-18.9632258830484));
#17531=CARTESIAN_POINT('Ctrl Pts',(15.6063682197616,44.1769668300066,-13.1581890418903));
#17532=CARTESIAN_POINT('Ctrl Pts',(19.9674095114092,43.8933023406715,-4.24254938410794));
#17533=CARTESIAN_POINT('Ctrl Pts',(19.6081446827283,43.6096378513363,5.67603118156499));
#17534=CARTESIAN_POINT('Ctrl Pts',(14.6135041283542,43.3259733620011,14.2527949877728));
#17535=CARTESIAN_POINT('Ctrl Pts',(6.16422350476639,43.042308872666,19.4601905554954));
#17536=CARTESIAN_POINT('Ctrl Pts',(-3.74228280050009,42.7586443833308,20.0671868310929));
#17537=CARTESIAN_POINT('Ctrl Pts',(-12.7641114816057,42.4749798939957,15.9302895754612));
#17538=CARTESIAN_POINT('Ctrl Pts',(-18.7684974888008,42.1913154046606,8.02746347769871));
#17539=CARTESIAN_POINT('Ctrl Pts',(-20.3360008089787,41.9076509153254,-1.77305921224517));
#17540=CARTESIAN_POINT('Ctrl Pts',(-17.0960628320381,41.6239864259903,-11.1544297709883));
#17541=CARTESIAN_POINT('Ctrl Pts',(-9.81460660139152,41.3403219366551,-17.8988872596267));
#17542=CARTESIAN_POINT('Ctrl Pts',(-0.212972203281963,41.05665744732,-20.4120383772306));
#17543=CARTESIAN_POINT('Ctrl Pts',(9.4390089358025,40.7729929579848,-18.0997728765514));
#17544=CARTESIAN_POINT('Ctrl Pts',(16.8596033933025,40.4893284686497,-11.5087115392406));
#17545=CARTESIAN_POINT('Ctrl Pts',(20.2945787328974,40.2056639793145,-2.1969847352987));
#17546=CARTESIAN_POINT('Ctrl Pts',(18.9319049759662,39.9219994899794,7.63411041666903));
#17547=CARTESIAN_POINT('Ctrl Pts',(13.093718916026,39.6383350006442,15.6604978471634));
#17548=CARTESIAN_POINT('Ctrl Pts',(4.16017081115702,39.3546705113091,19.9847353421279));
#17549=CARTESIAN_POINT('Ctrl Pts',(-5.75684386358992,39.0710060219739,19.5845708812619));
#17550=CARTESIAN_POINT('Ctrl Pts',(-14.3129376182953,38.7873415326388,14.5546035537782));
#17551=CARTESIAN_POINT('Ctrl Pts',(-19.4854453850015,38.5036770433037,6.08392028392143));
#17552=CARTESIAN_POINT('Ctrl Pts',(-20.0515836045849,38.2200125539685,-3.82500494393612));
#17553=CARTESIAN_POINT('Ctrl Pts',(-15.8775169039141,37.9363480646334,-12.8296969893646));
#17554=CARTESIAN_POINT('Ctrl Pts',(-7.94999684842001,37.6526835752982,-18.8014419123425));
#17555=CARTESIAN_POINT('Ctrl Pts',(1.85690664725514,37.3690190859631,-20.3285160691912));
#17556=CARTESIAN_POINT('Ctrl Pts',(11.2248364340646,37.0853545966279,-17.0499183254338));
#17557=CARTESIAN_POINT('Ctrl Pts',(17.9392089783277,36.8016901072928,-9.74071091345282));
#17558=CARTESIAN_POINT('Ctrl Pts',(20.4127430764758,36.5180256179576,-0.128794313881315));
#17559=CARTESIAN_POINT('Ctrl Pts',(18.0606939641767,36.2343611286225,9.51356932997501));
#17560=CARTESIAN_POINT('Ctrl Pts',(11.43908729248,35.9506966392873,16.9069201744589));
#17561=CARTESIAN_POINT('Ctrl Pts',(2.11327435920437,35.6670321499522,20.3034661917574));
#17562=CARTESIAN_POINT('Ctrl Pts',(-7.71211773807824,35.383367660617,18.9002621072099));
#17563=CARTESIAN_POINT('Ctrl Pts',(-15.7143611560603,35.0997031712819,13.0290261211728));
#17564=CARTESIAN_POINT('Ctrl Pts',(-20.0017212960129,34.8160386819467,4.07772147968603));
#17565=CARTESIAN_POINT('Ctrl Pts',(-19.5606640472924,34.5323741926116,-5.83755862393481));
#17566=CARTESIAN_POINT('Ctrl Pts',(-14.4954554093758,34.2487097032764,-14.3728368800661));
#17567=CARTESIAN_POINT('Ctrl Pts',(-6.00351370203096,33.9650452139413,-19.5103687631338));
#17568=CARTESIAN_POINT('Ctrl Pts',(3.90766224405355,33.6813807246061,-20.0356395340063));
#17569=CARTESIAN_POINT('Ctrl Pts',(12.8950639041969,33.397716235271,-15.8244739049259));
#17570=CARTESIAN_POINT('Ctrl Pts',(18.8340674097308,33.1140517459358,-7.87239564088531));
#17571=CARTESIAN_POINT('Ctrl Pts',(20.3206839976297,32.8303872566008,1.94072373947406));
#17572=CARTESIAN_POINT('Ctrl Pts',(17.0034870942043,32.5467227672655,11.2950497442454));
#17573=CARTESIAN_POINT('Ctrl Pts',(9.66664314302491,32.2630582779305,17.9792305213566));
#17574=CARTESIAN_POINT('Ctrl Pts',(0.0446270390856308,31.9793937885952,
20.4130908725821));
#17575=CARTESIAN_POINT('Ctrl Pts',(-9.58799343370268,31.6957292992602,18.0213273453348));
#17576=CARTESIAN_POINT('Ctrl Pts',(-16.9538986553872,31.4120648099249,11.3692298036081));
#17577=CARTESIAN_POINT('Ctrl Pts',(-20.3121095021436,31.1284003205899,2.02960514964943));
#17578=CARTESIAN_POINT('Ctrl Pts',(-18.8680961779327,30.8447358312547,-7.79014778567339));
#17579=CARTESIAN_POINT('Ctrl Pts',(-12.9645164222397,30.5610713419195,-15.7676464364222));
#17580=CARTESIAN_POINT('Ctrl Pts',(-3.99435877262015,30.2774068525844,-20.0190370340731));
#17581=CARTESIAN_POINT('Ctrl Pts',(2.61248231763768,30.0882971930276,-19.6957920450376));
#17582=CARTESIAN_POINT('Ctrl Pts',(5.68453878451291,29.9937423632492,-18.7651731818414));
#17583=CARTESIAN_POINT('Ctrl Pts',(2.35186803664952,53.8169203357015,19.4709214507763));
#17584=CARTESIAN_POINT('Ctrl Pts',(-0.835728231649532,53.7223655059232,
19.8559471824094));
#17585=CARTESIAN_POINT('Ctrl Pts',(-7.40054556370451,53.5332558463665,19.0307122490736));
#17586=CARTESIAN_POINT('Ctrl Pts',(-15.5017371483404,53.2495913570312,13.2895770872723));
#17587=CARTESIAN_POINT('Ctrl Pts',(-19.9368123714836,52.9659268676962,4.40843491954487));
#17588=CARTESIAN_POINT('Ctrl Pts',(-19.6595500301255,52.682262378361,-5.51566214186331));
#17589=CARTESIAN_POINT('Ctrl Pts',(-14.7343917686363,52.3985978890259,-14.1354555298595));
#17590=CARTESIAN_POINT('Ctrl Pts',(-6.3262002033585,52.1149333996907,-19.4138195597816));
#17591=CARTESIAN_POINT('Ctrl Pts',(3.57760114770736,51.8312689103556,-20.1026461221598));
#17592=CARTESIAN_POINT('Ctrl Pts',(12.6356091391944,51.5476044210204,-16.0392469268364));
#17593=CARTESIAN_POINT('Ctrl Pts',(18.706575861892,51.2639399316853,-8.18413602032115));
#17594=CARTESIAN_POINT('Ctrl Pts',(20.3552864600137,50.98027544235,1.60569624796426));
#17595=CARTESIAN_POINT('Ctrl Pts',(17.1920025198992,50.6966109530149,11.0159474565449));
#17596=CARTESIAN_POINT('Ctrl Pts',(9.96451717205493,50.4129464636797,17.8220196838587));
#17597=CARTESIAN_POINT('Ctrl Pts',(0.381416206021541,50.1292819743447,20.4149586840892));
#17598=CARTESIAN_POINT('Ctrl Pts',(-9.29185249869818,49.8456174850094,18.18178989617));
#17599=CARTESIAN_POINT('Ctrl Pts',(-16.7685220060165,49.5619529956743,11.6504368106559));
#17600=CARTESIAN_POINT('Ctrl Pts',(-20.2811042716596,49.2782885063392,2.36491412602784));
#17601=CARTESIAN_POINT('Ctrl Pts',(-18.999222715934,48.9946240170041,-7.47967540070289));
#17602=CARTESIAN_POINT('Ctrl Pts',(-13.2259149555241,48.7109595276689,-15.5560657764083));
#17603=CARTESIAN_POINT('Ctrl Pts',(-4.32599391300361,48.4272950383338,-19.9549939872915));
#17604=CARTESIAN_POINT('Ctrl Pts',(5.59659435599133,48.1436305489987,-19.6365511272388));
#17605=CARTESIAN_POINT('Ctrl Pts',(14.1961447789205,47.8599660596635,-14.6760172365503));
#17606=CARTESIAN_POINT('Ctrl Pts',(19.4397190995403,47.5763015703284,-6.24606514822754));
#17607=CARTESIAN_POINT('Ctrl Pts',(20.0877335925167,47.2926370809931,3.66046003101415));
#17608=CARTESIAN_POINT('Ctrl Pts',(15.9869972882849,47.0089725916581,12.7016505310532));
#17609=CARTESIAN_POINT('Ctrl Pts',(8.1069264091395,46.7253081023228,18.7401641591884));
#17610=CARTESIAN_POINT('Ctrl Pts',(-1.68962614120521,46.4416436129877,20.3484931141353));
#17611=CARTESIAN_POINT('Ctrl Pts',(-11.0867501821699,46.1579791236525,17.1464275845524));
#17612=CARTESIAN_POINT('Ctrl Pts',(-17.8629606435048,45.8743146343175,9.89093754720224));
#17613=CARTESIAN_POINT('Ctrl Pts',(-20.4163578047457,45.5906501449824,0.297224666641401));
#17614=CARTESIAN_POINT('Ctrl Pts',(-18.1433172327772,45.3069856556472,-9.36675228160036));
#17615=CARTESIAN_POINT('Ctrl Pts',(-11.5811869154352,45.023321166312,-16.8164240593439));
#17616=CARTESIAN_POINT('Ctrl Pts',(-2.28125791437836,44.7396566769769,-20.2906843364653));
#17617=CARTESIAN_POINT('Ctrl Pts',(7.557961658606,44.4559921876418,-18.9682161544255));
#17618=CARTESIAN_POINT('Ctrl Pts',(15.6104751166106,44.1723276983066,-13.1616516876741));
#17619=CARTESIAN_POINT('Ctrl Pts',(19.9726640389233,43.8886632089715,-4.24366583301215));
#17620=CARTESIAN_POINT('Ctrl Pts',(19.6133046678369,43.6049987196362,5.67752485864902));
#17621=CARTESIAN_POINT('Ctrl Pts',(14.6173497478612,43.321334230301,14.256545684796));
#17622=CARTESIAN_POINT('Ctrl Pts',(6.16584565219571,43.037669740966,19.465311605707));
#17623=CARTESIAN_POINT('Ctrl Pts',(-3.74326760165467,42.7540052516307,20.0724676155269));
#17624=CARTESIAN_POINT('Ctrl Pts',(-12.7674704238328,42.4703407622956,15.9344817138973));
#17625=CARTESIAN_POINT('Ctrl Pts',(-18.7734365163896,42.1866762729606,8.0295759464037));
#17626=CARTESIAN_POINT('Ctrl Pts',(-20.3413523332071,41.9030117836254,-1.7735258019853));
#17627=CARTESIAN_POINT('Ctrl Pts',(-17.1005617497612,41.6193472942903,-11.1573651171133));
#17628=CARTESIAN_POINT('Ctrl Pts',(-9.81718936609107,41.3356828049551,-17.9035974447674));
#17629=CARTESIAN_POINT('Ctrl Pts',(-0.213028248023332,41.05201831562,-20.41740991114));
#17630=CARTESIAN_POINT('Ctrl Pts',(9.44149286002567,40.7683538262848,-18.1045359257855));
#17631=CARTESIAN_POINT('Ctrl Pts',(16.8640400854962,40.4846893369497,-11.5117401164529));
#17632=CARTESIAN_POINT('Ctrl Pts',(20.2999193566913,40.2010248476145,-2.19756288324188));
#17633=CARTESIAN_POINT('Ctrl Pts',(18.9368870050839,39.9173603582794,7.63611937247311));
#17634=CARTESIAN_POINT('Ctrl Pts',(13.0971645961613,39.6336958689442,15.6646189885051));
#17635=CARTESIAN_POINT('Ctrl Pts',(4.16126558171192,39.350031379609,19.9899944290244));
#17636=CARTESIAN_POINT('Ctrl Pts',(-5.75835880695092,39.0663668902739,19.5897246628022));
#17637=CARTESIAN_POINT('Ctrl Pts',(-14.3167041421641,38.7827024009388,14.558433673293));
#17638=CARTESIAN_POINT('Ctrl Pts',(-19.4905730811527,38.4990379116037,6.08552129914113));
#17639=CARTESIAN_POINT('Ctrl Pts',(-20.0568602829488,38.2153734222685,-3.82601151385237));
#17640=CARTESIAN_POINT('Ctrl Pts',(-15.8816951549476,37.9317089329334,-12.8330731907587));
#17641=CARTESIAN_POINT('Ctrl Pts',(-7.95208893137916,37.6480444435982,-18.8063896094275));
#17642=CARTESIAN_POINT('Ctrl Pts',(1.85739530188323,37.3643799542631,-20.3338656237715));
#17643=CARTESIAN_POINT('Ctrl Pts',(11.2277903080687,37.0807154649279,-17.0544050999903));
#17644=CARTESIAN_POINT('Ctrl Pts',(17.9439297743379,36.7970509755928,-9.74327423211832));
#17645=CARTESIAN_POINT('Ctrl Pts',(20.4181147958306,36.5133864862576,-0.128828206773863));
#17646=CARTESIAN_POINT('Ctrl Pts',(18.0654467295916,36.2297219969225,9.51607287515306));
#17647=CARTESIAN_POINT('Ctrl Pts',(11.4420975477109,35.9460575075872,16.9113693183094));
#17648=CARTESIAN_POINT('Ctrl Pts',(2.11383047832578,35.6623930182522,20.308809154332));
#17649=CARTESIAN_POINT('Ctrl Pts',(-7.71414722191097,35.378728528917,18.905235809343));
#17650=CARTESIAN_POINT('Ctrl Pts',(-15.7184964718176,35.0950640395819,13.0324547770618));
#17651=CARTESIAN_POINT('Ctrl Pts',(-20.006984852839,34.8113995502467,4.07879455327383));
#17652=CARTESIAN_POINT('Ctrl Pts',(-19.5658115376498,34.5277350609116,-5.83909480780952));
#17653=CARTESIAN_POINT('Ctrl Pts',(-14.4992699637004,34.2440705715764,-14.3766191667262));
#17654=CARTESIAN_POINT('Ctrl Pts',(-6.00509355793826,33.9604060822413,-19.5155030180225));
#17655=CARTESIAN_POINT('Ctrl Pts',(3.90869056586123,33.6767415929061,-20.0409120165633));
#17656=CARTESIAN_POINT('Ctrl Pts',(12.8984573068486,33.393077103571,-15.8286381975024));
#17657=CARTESIAN_POINT('Ctrl Pts',(18.8390236931527,33.1094126142358,-7.87446730251712));
#17658=CARTESIAN_POINT('Ctrl Pts',(20.3260314896307,32.8257481249007,1.94123445067361));
#17659=CARTESIAN_POINT('Ctrl Pts',(17.0079616531857,32.5420836355655,11.2980220959072));
#17660=CARTESIAN_POINT('Ctrl Pts',(9.66918696430926,32.2584191462305,17.9839618479286));
#17661=CARTESIAN_POINT('Ctrl Pts',(0.0446387949955499,31.9747546568951,
20.4184626860802));
#17662=CARTESIAN_POINT('Ctrl Pts',(-9.59051658801136,31.6910901675601,18.0260697460044));
#17663=CARTESIAN_POINT('Ctrl Pts',(-16.9583601139928,31.4074256782248,11.3722216858637));
#17664=CARTESIAN_POINT('Ctrl Pts',(-20.3174548346148,31.1237611888899,2.03013923009681));
#17665=CARTESIAN_POINT('Ctrl Pts',(-18.8730612251852,30.8400966995547,-7.79219776225003));
#17666=CARTESIAN_POINT('Ctrl Pts',(-12.9679284853489,30.5564322102195,-15.7717958575954));
#17667=CARTESIAN_POINT('Ctrl Pts',(-3.99540909092099,30.2727677208844,-20.0243049703027));
#17668=CARTESIAN_POINT('Ctrl Pts',(2.61316846193303,30.0836580613276,-19.7009753762946));
#17669=CARTESIAN_POINT('Ctrl Pts',(5.68603466549838,29.9891032315492,-18.7701112193526));
#17670=CARTESIAN_POINT('Ctrl Pts',(2.35248676567306,53.8122812040015,19.4760438573182));
#17671=CARTESIAN_POINT('Ctrl Pts',(-0.835949472048931,53.7177263742231,
19.8611710477982));
#17672=CARTESIAN_POINT('Ctrl Pts',(-7.40249170726399,53.5286167146664,19.035718929201));
#17673=CARTESIAN_POINT('Ctrl Pts',(-15.5058158295368,53.2449522253312,13.2930734039672));
#17674=CARTESIAN_POINT('Ctrl Pts',(-19.9420572724581,52.9612877359961,4.40959470916045));
#17675=CARTESIAN_POINT('Ctrl Pts',(-19.6647222792197,52.6776232466609,-5.51711323126738));
#17676=CARTESIAN_POINT('Ctrl Pts',(-14.7382681313176,52.3939587573258,-14.1391743717067));
#17677=CARTESIAN_POINT('Ctrl Pts',(-6.32786456239355,52.1102942679906,-19.4189270621828));
#17678=CARTESIAN_POINT('Ctrl Pts',(3.57854237668436,51.8266297786555,-20.1079348466254));
#17679=CARTESIAN_POINT('Ctrl Pts',(12.6389333843715,51.5429652893203,-16.0434666272831));
#17680=CARTESIAN_POINT('Ctrl Pts',(18.7114973024933,51.2593007999852,-8.18628915173532));
#17681=CARTESIAN_POINT('Ctrl Pts',(20.3606416485524,50.97563631065,1.60611868416694));
#17682=CARTESIAN_POINT('Ctrl Pts',(17.19652549519,50.6919718213149,11.0188455976376));
#17683=CARTESIAN_POINT('Ctrl Pts',(9.96713869623779,50.4083073319797,17.8267084070514));
#17684=CARTESIAN_POINT('Ctrl Pts',(0.38151655146859,50.1246428426446,20.4203295731073));
#17685=CARTESIAN_POINT('Ctrl Pts',(-9.29429705474246,49.8409783533094,18.1865732698431));
#17686=CARTESIAN_POINT('Ctrl Pts',(-16.7729335686945,49.5573138639743,11.6535018770193));
#17687=CARTESIAN_POINT('Ctrl Pts',(-20.2864399454939,49.2736493746391,2.36553630173456));
#17688=CARTESIAN_POINT('Ctrl Pts',(-19.0042211446896,48.989984885304,-7.4816431982948));
#17689=CARTESIAN_POINT('Ctrl Pts',(-13.2293945080778,48.7063203959688,-15.5601583589236));
#17690=CARTESIAN_POINT('Ctrl Pts',(-4.3271320212667,48.4226559066337,-19.9602438660632));
#17691=CARTESIAN_POINT('Ctrl Pts',(5.5980667413947,48.1389914172986,-19.6417172281645));
#17692=CARTESIAN_POINT('Ctrl Pts',(14.1998795853142,47.8553269279634,-14.6798782906499));
#17693=CARTESIAN_POINT('Ctrl Pts',(19.4448334167225,47.5716624386283,-6.24770840028006));
#17694=CARTESIAN_POINT('Ctrl Pts',(20.0930183932152,47.2879979492931,3.66142304665942));
#17695=CARTESIAN_POINT('Ctrl Pts',(15.9912032428313,47.004333459958,12.7049921569905));
#17696=CARTESIAN_POINT('Ctrl Pts',(8.10905922766536,46.7206689706228,18.7450944332872));
#17697=CARTESIAN_POINT('Ctrl Pts',(-1.69007065812247,46.4370044812877,20.3538465170029));
#17698=CARTESIAN_POINT('Ctrl Pts',(-11.0896669504969,46.1533399919525,17.1509385689327));
#17699=CARTESIAN_POINT('Ctrl Pts',(-17.8676601376735,45.8696755026174,9.8935397140129));
#17700=CARTESIAN_POINT('Ctrl Pts',(-20.4217290618606,45.5860110132823,0.297302862278477));
#17701=CARTESIAN_POINT('Ctrl Pts',(-18.1480904848286,45.3023465239471,-9.36921654262662));
#17702=CARTESIAN_POINT('Ctrl Pts',(-11.5842337631254,45.0186820346119,-16.8208482244296));
#17703=CARTESIAN_POINT('Ctrl Pts',(-2.28185808130925,44.7350175452768,-20.296022530655));
#17704=CARTESIAN_POINT('Ctrl Pts',(7.55995005221281,44.4513530559417,-18.9732064258026));
#17705=CARTESIAN_POINT('Ctrl Pts',(15.6145820134597,44.1676885666065,-13.1651143334578));
#17706=CARTESIAN_POINT('Ctrl Pts',(19.9779185664375,43.8840240772714,-4.24478228191636));
#17707=CARTESIAN_POINT('Ctrl Pts',(19.6184646529456,43.6003595879362,5.67901853573306));
#17708=CARTESIAN_POINT('Ctrl Pts',(14.6211953673681,43.316695098601,14.2602963818193));
#17709=CARTESIAN_POINT('Ctrl Pts',(6.16746779962503,43.0330306092659,19.4704326559187));
#17710=CARTESIAN_POINT('Ctrl Pts',(-3.74425240280926,42.7493661199307,20.0777483999609));
#17711=CARTESIAN_POINT('Ctrl Pts',(-12.7708293660599,42.4657016305956,15.9386738523334));
#17712=CARTESIAN_POINT('Ctrl Pts',(-18.7783755439784,42.1820371412605,8.03168841510866));
#17713=CARTESIAN_POINT('Ctrl Pts',(-20.3467038574354,41.8983726519253,-1.77399239172543));
#17714=CARTESIAN_POINT('Ctrl Pts',(-17.1050606674842,41.6147081625902,-11.1603004632384));
#17715=CARTESIAN_POINT('Ctrl Pts',(-9.81977213079062,41.331043673255,-17.9083076299081));
#17716=CARTESIAN_POINT('Ctrl Pts',(-0.213084292764702,41.0473791839199,
-20.4227814450494));
#17717=CARTESIAN_POINT('Ctrl Pts',(9.44397678424884,40.7637146945847,-18.1092989750195));
#17718=CARTESIAN_POINT('Ctrl Pts',(16.8684767776899,40.4800502052496,-11.5147686936652));
#17719=CARTESIAN_POINT('Ctrl Pts',(20.3052599804853,40.1963857159144,-2.19814103118507));
#17720=CARTESIAN_POINT('Ctrl Pts',(18.9418690342016,39.9127212265793,7.63812832827719));
#17721=CARTESIAN_POINT('Ctrl Pts',(13.1006102762966,39.6290567372441,15.6687401298467));
#17722=CARTESIAN_POINT('Ctrl Pts',(4.16236035226682,39.345392247909,19.9952535159209));
#17723=CARTESIAN_POINT('Ctrl Pts',(-5.75987375031193,39.0617277585738,19.5948784443426));
#17724=CARTESIAN_POINT('Ctrl Pts',(-14.320470666033,38.7780632692387,14.5622637928079));
#17725=CARTESIAN_POINT('Ctrl Pts',(-19.4957007773038,38.4943987799036,6.08712231436083));
#17726=CARTESIAN_POINT('Ctrl Pts',(-20.0621369613127,38.2107342905684,-3.82701808376861));
#17727=CARTESIAN_POINT('Ctrl Pts',(-15.8858734059811,37.9270698012333,-12.8364493921527));
#17728=CARTESIAN_POINT('Ctrl Pts',(-7.95418101433831,37.6434053118981,-18.8113373065124));
#17729=CARTESIAN_POINT('Ctrl Pts',(1.85788395651131,37.359740822563,-20.3392151783517));
#17730=CARTESIAN_POINT('Ctrl Pts',(11.2307441820728,37.0760763332278,-17.0588918745468));
#17731=CARTESIAN_POINT('Ctrl Pts',(17.9486505703482,36.7924118438927,-9.74583755078384));
#17732=CARTESIAN_POINT('Ctrl Pts',(20.4234865151855,36.5087473545575,-0.128862099666414));
#17733=CARTESIAN_POINT('Ctrl Pts',(18.0701994950065,36.2250828652224,9.5185764203311));
#17734=CARTESIAN_POINT('Ctrl Pts',(11.4451078029419,35.9414183758872,16.91581846216));
#17735=CARTESIAN_POINT('Ctrl Pts',(2.11438659744718,35.6577538865521,20.3141521169065));
#17736=CARTESIAN_POINT('Ctrl Pts',(-7.7161767057437,35.3740893972169,18.9102095114761));
#17737=CARTESIAN_POINT('Ctrl Pts',(-15.7226317875749,35.0904249078818,13.0358834329508));
#17738=CARTESIAN_POINT('Ctrl Pts',(-20.0122484096652,34.8067604185466,4.07986762686163));
#17739=CARTESIAN_POINT('Ctrl Pts',(-19.5709590280071,34.5230959292115,-5.84063099168422));
#17740=CARTESIAN_POINT('Ctrl Pts',(-14.5030845180251,34.2394314398763,-14.3804014533863));
#17741=CARTESIAN_POINT('Ctrl Pts',(-6.00667341384557,33.9557669505412,-19.5206372729111));
#17742=CARTESIAN_POINT('Ctrl Pts',(3.90971888766891,33.672102461206,-20.0461844991202));
#17743=CARTESIAN_POINT('Ctrl Pts',(12.9018507095002,33.3884379718709,-15.8328024900789));
#17744=CARTESIAN_POINT('Ctrl Pts',(18.8439799765745,33.1047734825357,-7.87653896414892));
#17745=CARTESIAN_POINT('Ctrl Pts',(20.3313789816317,32.8211089932007,1.94174516187317));
#17746=CARTESIAN_POINT('Ctrl Pts',(17.0124362121671,32.5374445038654,11.300994447569));
#17747=CARTESIAN_POINT('Ctrl Pts',(9.67173078559361,32.2537800145304,17.9886931745006));
#17748=CARTESIAN_POINT('Ctrl Pts',(0.0446505509054691,31.9701155251951,
20.4238344995783));
#17749=CARTESIAN_POINT('Ctrl Pts',(-9.59303974232004,31.6864510358601,18.0308121466739));
#17750=CARTESIAN_POINT('Ctrl Pts',(-16.9628215725985,31.4027865465248,11.3752135681193));
#17751=CARTESIAN_POINT('Ctrl Pts',(-20.322800167086,31.1191220571898,2.03067331054418));
#17752=CARTESIAN_POINT('Ctrl Pts',(-18.8780262724377,30.8354575678546,-7.79424773882668));
#17753=CARTESIAN_POINT('Ctrl Pts',(-12.9713405484581,30.5517930785194,-15.7759452787685));
#17754=CARTESIAN_POINT('Ctrl Pts',(-3.99645940922183,30.2681285891843,-20.0295729065324));
#17755=CARTESIAN_POINT('Ctrl Pts',(2.61385460622837,30.0790189296275,-19.7061587075517));
#17756=CARTESIAN_POINT('Ctrl Pts',(5.68753054648386,29.9844640998491,-18.7750492568638));
#17757=CARTESIAN_POINT('Ctrl Pts',(2.3531054946966,53.8076420723014,19.4811662638601));
#17758=CARTESIAN_POINT('Ctrl Pts',(-0.83617071244833,53.713087242523,19.8663949131869));
#17759=CARTESIAN_POINT('Ctrl Pts',(-7.40443785082346,53.5239775829663,19.0407256093285));
#17760=CARTESIAN_POINT('Ctrl Pts',(-15.5098945107332,53.2403130936311,13.2965697206621));
#17761=CARTESIAN_POINT('Ctrl Pts',(-19.9473021734326,52.956648604296,4.41075449877604));
#17762=CARTESIAN_POINT('Ctrl Pts',(-19.669894528314,52.6729841149608,-5.51856432067145));
#17763=CARTESIAN_POINT('Ctrl Pts',(-14.7421444939989,52.3893196256257,-14.1428932135538));
#17764=CARTESIAN_POINT('Ctrl Pts',(-6.3295289214286,52.1056551362905,-19.424034564584));
#17765=CARTESIAN_POINT('Ctrl Pts',(3.57948360566135,51.8219906469554,-20.113223571091));
#17766=CARTESIAN_POINT('Ctrl Pts',(12.6422576295486,51.5383261576202,-16.0476863277298));
#17767=CARTESIAN_POINT('Ctrl Pts',(18.7164187430947,51.2546616682851,-8.18844228314949));
#17768=CARTESIAN_POINT('Ctrl Pts',(20.3659968370911,50.9709971789499,1.60654112036962));
#17769=CARTESIAN_POINT('Ctrl Pts',(17.2010484704808,50.6873326896148,11.0217437387303));
#17770=CARTESIAN_POINT('Ctrl Pts',(9.96976022042066,50.4036682002796,17.831397130244));
#17771=CARTESIAN_POINT('Ctrl Pts',(0.38161689691564,50.1200037109445,20.4257004621254));
#17772=CARTESIAN_POINT('Ctrl Pts',(-9.29674161078674,49.8363392216093,18.1913566435161));
#17773=CARTESIAN_POINT('Ctrl Pts',(-16.7773451313725,49.5526747322742,11.6565669433827));
#17774=CARTESIAN_POINT('Ctrl Pts',(-20.2917756193281,49.269010242939,2.36615847744129));
#17775=CARTESIAN_POINT('Ctrl Pts',(-19.0092195734451,48.9853457536039,-7.48361099588671));
#17776=CARTESIAN_POINT('Ctrl Pts',(-13.2328740606314,48.7016812642687,-15.5642509414388));
#17777=CARTESIAN_POINT('Ctrl Pts',(-4.32827012952978,48.4180167749336,-19.965493744835));
#17778=CARTESIAN_POINT('Ctrl Pts',(5.59953912679806,48.1343522855985,-19.6468833290901));
#17779=CARTESIAN_POINT('Ctrl Pts',(14.2036143917079,47.8506877962633,-14.6837393447495));
#17780=CARTESIAN_POINT('Ctrl Pts',(19.4499477339046,47.5670233069282,-6.24935165233257));
#17781=CARTESIAN_POINT('Ctrl Pts',(20.0983031939136,47.283358817593,3.66238606230469));
#17782=CARTESIAN_POINT('Ctrl Pts',(15.9954091973776,46.9996943282579,12.7083337829279));
#17783=CARTESIAN_POINT('Ctrl Pts',(8.11119204619121,46.7160298389227,18.7500247073859));
#17784=CARTESIAN_POINT('Ctrl Pts',(-1.69051517503973,46.4323653495876,20.3591999198705));
#17785=CARTESIAN_POINT('Ctrl Pts',(-11.0925837188238,46.1487008602524,17.155449553313));
#17786=CARTESIAN_POINT('Ctrl Pts',(-17.8723596318423,45.8650363709173,9.89614188082356));
#17787=CARTESIAN_POINT('Ctrl Pts',(-20.4271003189756,45.5813718815822,0.297381057915561));
#17788=CARTESIAN_POINT('Ctrl Pts',(-18.1528637368801,45.297707392247,-9.37168080365289));
#17789=CARTESIAN_POINT('Ctrl Pts',(-11.5872806108155,45.0140429029118,-16.8252723895153));
#17790=CARTESIAN_POINT('Ctrl Pts',(-2.28245824824014,44.7303784135767,-20.3013607248448));
#17791=CARTESIAN_POINT('Ctrl Pts',(7.56193844581962,44.4467139242416,-18.9781966971797));
#17792=CARTESIAN_POINT('Ctrl Pts',(15.6186889103088,44.1630494349064,-13.1685769792415));
#17793=CARTESIAN_POINT('Ctrl Pts',(19.9831730939516,43.8793849455713,-4.24589873082056));
#17794=CARTESIAN_POINT('Ctrl Pts',(19.6236246380542,43.5957204562361,5.68051221281708));
#17795=CARTESIAN_POINT('Ctrl Pts',(14.6250409868751,43.3120559669009,14.2640470788426));
#17796=CARTESIAN_POINT('Ctrl Pts',(6.16908994705435,43.0283914775658,19.4755537061303));
#17797=CARTESIAN_POINT('Ctrl Pts',(-3.74523720396384,42.7447269882306,20.083029184395));
#17798=CARTESIAN_POINT('Ctrl Pts',(-12.774188308287,42.4610624988955,15.9428659907695));
#17799=CARTESIAN_POINT('Ctrl Pts',(-18.7833145715672,42.1773980095604,8.03380088381365));
#17800=CARTESIAN_POINT('Ctrl Pts',(-20.3520553816638,41.8937335202252,-1.77445898146556));
#17801=CARTESIAN_POINT('Ctrl Pts',(-17.1095595852073,41.6100690308901,-11.1632358093634));
#17802=CARTESIAN_POINT('Ctrl Pts',(-9.82235489549016,41.3264045415549,-17.9130178150487));
#17803=CARTESIAN_POINT('Ctrl Pts',(-0.213140337506071,41.0427400522198,
-20.4281529789587));
#17804=CARTESIAN_POINT('Ctrl Pts',(9.44646070847201,40.7590755628846,-18.1140620242536));
#17805=CARTESIAN_POINT('Ctrl Pts',(16.8729134698836,40.4754110735495,-11.5177972708775));
#17806=CARTESIAN_POINT('Ctrl Pts',(20.3106006042792,40.1917465842143,-2.19871917912825));
#17807=CARTESIAN_POINT('Ctrl Pts',(18.9468510633194,39.9080820948792,7.64013728408127));
#17808=CARTESIAN_POINT('Ctrl Pts',(13.1040559564319,39.624417605544,15.6728612711884));
#17809=CARTESIAN_POINT('Ctrl Pts',(4.16345512282173,39.3407531162089,20.0005126028173));
#17810=CARTESIAN_POINT('Ctrl Pts',(-5.76138869367294,39.0570886268737,19.6000322258829));
#17811=CARTESIAN_POINT('Ctrl Pts',(-14.3242371899018,38.7734241375386,14.5660939123227));
#17812=CARTESIAN_POINT('Ctrl Pts',(-19.500828473455,38.4897596482035,6.08872332958053));
#17813=CARTESIAN_POINT('Ctrl Pts',(-20.0674136396766,38.2060951588683,-3.82802465368487));
#17814=CARTESIAN_POINT('Ctrl Pts',(-15.8900516570147,37.9224306695332,-12.8398255935468));
#17815=CARTESIAN_POINT('Ctrl Pts',(-7.95627309729745,37.638766180198,-18.8162850035974));
#17816=CARTESIAN_POINT('Ctrl Pts',(1.8583726111394,37.3551016908629,-20.344564732932));
#17817=CARTESIAN_POINT('Ctrl Pts',(11.2336980560769,37.0714372015277,-17.0633786491032));
#17818=CARTESIAN_POINT('Ctrl Pts',(17.9533713663584,36.7877727121926,-9.74840086944935));
#17819=CARTESIAN_POINT('Ctrl Pts',(20.4288582345403,36.5041082228574,-0.128895992558966));
#17820=CARTESIAN_POINT('Ctrl Pts',(18.0749522604215,36.2204437335223,9.52107996550914));
#17821=CARTESIAN_POINT('Ctrl Pts',(11.4481180581729,35.9367792441871,16.9202676060106));
#17822=CARTESIAN_POINT('Ctrl Pts',(2.11494271656859,35.653114754852,20.3194950794811));
#17823=CARTESIAN_POINT('Ctrl Pts',(-7.71820618957644,35.3694502655168,18.9151832136093));
#17824=CARTESIAN_POINT('Ctrl Pts',(-15.7267671033322,35.0857857761817,13.0393120888398));
#17825=CARTESIAN_POINT('Ctrl Pts',(-20.0175119664913,34.8021212868465,4.08094070044942));
#17826=CARTESIAN_POINT('Ctrl Pts',(-19.5761065183645,34.5184567975114,-5.84216717555893));
#17827=CARTESIAN_POINT('Ctrl Pts',(-14.5068990723497,34.2347923081762,-14.3841837400463));
#17828=CARTESIAN_POINT('Ctrl Pts',(-6.00825326975288,33.9511278188411,-19.5257715277998));
#17829=CARTESIAN_POINT('Ctrl Pts',(3.91074720947659,33.6674633295059,-20.0514569816771));
#17830=CARTESIAN_POINT('Ctrl Pts',(12.9052441121519,33.3837988401708,-15.8369667826554));
#17831=CARTESIAN_POINT('Ctrl Pts',(18.8489362599963,33.1001343508356,-7.87861062578073));
#17832=CARTESIAN_POINT('Ctrl Pts',(20.3367264736328,32.8164698615006,1.94225587307272));
#17833=CARTESIAN_POINT('Ctrl Pts',(17.0169107711485,32.5328053721653,11.3039667992308));
#17834=CARTESIAN_POINT('Ctrl Pts',(9.67427460687796,32.2491408828303,17.9934245010726));
#17835=CARTESIAN_POINT('Ctrl Pts',(0.0446623068153865,31.965476393495,20.4292063130764));
#17836=CARTESIAN_POINT('Ctrl Pts',(-9.59556289662872,31.68181190416,18.0355545473434));
#17837=CARTESIAN_POINT('Ctrl Pts',(-16.9672830312041,31.3981474148247,11.3782054503749));
#17838=CARTESIAN_POINT('Ctrl Pts',(-20.3281454995571,31.1144829254897,2.03120739099156));
#17839=CARTESIAN_POINT('Ctrl Pts',(-18.8829913196902,30.8308184361545,-7.79629771540332));
#17840=CARTESIAN_POINT('Ctrl Pts',(-12.9747526115673,30.5471539468193,-15.7800946999417));
#17841=CARTESIAN_POINT('Ctrl Pts',(-3.99750972752267,30.2634894574842,-20.034840842762));
#17842=CARTESIAN_POINT('Ctrl Pts',(2.61454075052372,30.0743797979274,-19.7113420388087));
#17843=CARTESIAN_POINT('Ctrl Pts',(5.68902642746934,29.979824968149,-18.779987294375));
#17844=CARTESIAN_POINT('',(-19.6060497734093,40.1567070686929,-7.21489592789186E-6));
#17845=CARTESIAN_POINT('',(19.6068251628487,41.9714638188659,1.05843568726601E-6));
#17846=CARTESIAN_POINT('Ctrl Pts',(-19.6060497734093,40.1567070686929,-7.21489592789186E-6));
#17847=CARTESIAN_POINT('Ctrl Pts',(-19.6058602605474,40.1642249903772,0.256493154818279));
#17848=CARTESIAN_POINT('Ctrl Pts',(-19.6006770239703,40.1715849940307,0.507949336501283));
#17849=CARTESIAN_POINT('Ctrl Pts',(-19.5812616986933,40.1861824141731,1.00672541862333));
#17850=CARTESIAN_POINT('Ctrl Pts',(-19.5668012780555,40.1934118584858,1.25377441501046));
#17851=CARTESIAN_POINT('Ctrl Pts',(-19.5295534989398,40.2076674250732,1.74036860727477));
#17852=CARTESIAN_POINT('Ctrl Pts',(-19.506639587934,40.2146886034354,1.97973640101183));
#17853=CARTESIAN_POINT('Ctrl Pts',(-19.4531608713813,40.2285676331729,2.45175088204484));
#17854=CARTESIAN_POINT('Ctrl Pts',(-19.4224392662702,40.2354185167772,2.68413492106536));
#17855=CARTESIAN_POINT('Ctrl Pts',(-19.3856136028366,40.2427110035932,2.93054963420867));
#17856=CARTESIAN_POINT('Ctrl Pts',(-19.3825571542199,40.24331008539,2.95078559283883));
#17857=CARTESIAN_POINT('Ctrl Pts',(-19.3438627187409,40.2508185649739,3.20431721953376));
#17858=CARTESIAN_POINT('Ctrl Pts',(-19.3050027530406,40.257558381783,3.43092833959673));
#17859=CARTESIAN_POINT('Ctrl Pts',(-19.2214112739857,40.2708038662599,3.87417603882343));
#17860=CARTESIAN_POINT('Ctrl Pts',(-19.17659486228,40.2773039662462,4.0905916580999));
#17861=CARTESIAN_POINT('Ctrl Pts',(-19.0817123273993,40.2901101559611,4.51463663721768));
#17862=CARTESIAN_POINT('Ctrl Pts',(-19.0315438020208,40.2964074502678,4.72191581485335));
#17863=CARTESIAN_POINT('Ctrl Pts',(-18.9415945562382,40.307050866831,5.07006359890727));
#17864=CARTESIAN_POINT('Ctrl Pts',(-18.9024894099125,40.3114797847266,5.21422480399316));
#17865=CARTESIAN_POINT('Ctrl Pts',(-18.8149768815911,40.321025650896,5.52338481126476));
#17866=CARTESIAN_POINT('Ctrl Pts',(-18.7663108321723,40.326097973576,5.68657996784434));
#17867=CARTESIAN_POINT('Ctrl Pts',(-18.6632225796019,40.3364299740549,6.0172221464721));
#17868=CARTESIAN_POINT('Ctrl Pts',(-18.6087116076199,40.3416579628203,6.18347305714985));
#17869=CARTESIAN_POINT('Ctrl Pts',(-18.4987394814287,40.3518192302921,6.50515906725702));
#17870=CARTESIAN_POINT('Ctrl Pts',(-18.4432784135871,40.3567457239631,6.66035330930392));
#17871=CARTESIAN_POINT('Ctrl Pts',(-18.3689662715817,40.3631269369849,6.86083541401981));
#17872=CARTESIAN_POINT('Ctrl Pts',(-18.349674431459,40.3647631530354,6.91218981073637));
#17873=CARTESIAN_POINT('Ctrl Pts',(-18.3058676799944,40.3684349880947,7.02735526102674));
#17874=CARTESIAN_POINT('Ctrl Pts',(-18.2814053660952,40.3704539289896,7.09062065094509));
#17875=CARTESIAN_POINT('Ctrl Pts',(-18.2018450496129,40.3769249768169,7.29332550470357));
#17876=CARTESIAN_POINT('Ctrl Pts',(-18.1474922542905,40.3812037062627,7.4269730281764));
#17877=CARTESIAN_POINT('Ctrl Pts',(-18.0410888516949,40.3893662211985,7.68126786392055));
#17878=CARTESIAN_POINT('Ctrl Pts',(-17.9890614214502,40.3932463724006,7.80179634582748));
#17879=CARTESIAN_POINT('Ctrl Pts',(-17.888103963383,40.4006130620343,8.0300226622649));
#17880=CARTESIAN_POINT('Ctrl Pts',(-17.8392116561668,40.4040950925235,8.13757447107038));
#17881=CARTESIAN_POINT('Ctrl Pts',(-17.7669699718965,40.4091474260652,8.29320441075455));
#17882=CARTESIAN_POINT('Ctrl Pts',(-17.7420664982569,40.410870216425,8.34618451733856));
#17883=CARTESIAN_POINT('Ctrl Pts',(-17.6732722509126,40.4155861021683,8.49097990414395));
#17884=CARTESIAN_POINT('Ctrl Pts',(-17.6311136276911,40.4184228085721,8.57780006058913));
#17885=CARTESIAN_POINT('Ctrl Pts',(-17.5521894378497,40.4236629464353,8.73779141930108));
#17886=CARTESIAN_POINT('Ctrl Pts',(-17.5154398438695,40.4260650913971,8.81092232616833));
#17887=CARTESIAN_POINT('Ctrl Pts',(-17.4478937822827,40.43043394297,8.94364828827588));
#17888=CARTESIAN_POINT('Ctrl Pts',(-17.4171143926772,40.432399396788,9.00320459201773));
#17889=CARTESIAN_POINT('Ctrl Pts',(-17.3766193085593,40.4349651519484,9.08080706245216));
#17890=CARTESIAN_POINT('Ctrl Pts',(-17.3643745411955,40.4357375432129,9.10414367709091));
#17891=CARTESIAN_POINT('Ctrl Pts',(-17.3317163405355,40.4377907777369,9.1661219117449));
#17892=CARTESIAN_POINT('Ctrl Pts',(-17.31305908125,40.438954999082,9.20119911483846));
#17893=CARTESIAN_POINT('Ctrl Pts',(-17.2889503758755,40.4404533658007,9.24629075127756));
#17894=CARTESIAN_POINT('Ctrl Pts',(-17.2815599252394,40.4409114922378,9.26006707448738));
#17895=CARTESIAN_POINT('Ctrl Pts',(-17.2714562668697,40.4415367115404,9.27885725327985));
#17896=CARTESIAN_POINT('Ctrl Pts',(-17.2682520394035,40.4417348036457,9.28480825552259));
#17897=CARTESIAN_POINT('Ctrl Pts',(-17.2640725502676,40.4419929745005,9.29256203469856));
#17898=CARTESIAN_POINT('Ctrl Pts',(-17.2629558358882,40.4420619324352,9.29463284194376));
#17899=CARTESIAN_POINT('Ctrl Pts',(-17.2616800616592,40.442140689519,9.29699764325312));
#17900=CARTESIAN_POINT('Ctrl Pts',(-17.261058808946,40.4421790666325,9.29815014135871));
#17901=CARTESIAN_POINT('Ctrl Pts',(-17.2567774572131,40.4424432077718,9.30608018526919));
#17902=CARTESIAN_POINT('Ctrl Pts',(-17.2546355043111,40.4425752694697,9.31004432390113));
#17903=CARTESIAN_POINT('Ctrl Pts',(-17.2353464401535,40.443763744869,9.34571361924928));
#17904=CARTESIAN_POINT('Ctrl Pts',(-17.2181189125578,40.4448195994617,9.37736310958793));
#17905=CARTESIAN_POINT('Ctrl Pts',(-17.1384659797659,40.4496760125047,9.52274855924535));
#17906=CARTESIAN_POINT('Ctrl Pts',(-17.0750680851653,40.4534699855278,9.63580273431811));
#17907=CARTESIAN_POINT('Ctrl Pts',(-16.7888630523093,40.4702946444827,10.1346415008889));
#17908=CARTESIAN_POINT('Ctrl Pts',(-16.5548612018671,40.4832555642211,10.5122182751556));
#17909=CARTESIAN_POINT('Ctrl Pts',(-16.0667252455926,40.5089450845039,11.2441621722765));
#17910=CARTESIAN_POINT('Ctrl Pts',(-15.8128295223602,40.5216760662229,11.5987382914648));
#17911=CARTESIAN_POINT('Ctrl Pts',(-15.2839189463385,40.5471178189234,12.2883490001134));
#17912=CARTESIAN_POINT('Ctrl Pts',(-15.0088669475623,40.559828515979,12.6233472870743));
#17913=CARTESIAN_POINT('Ctrl Pts',(-14.5517958059023,40.5802438493116,13.1441081409371));
#17914=CARTESIAN_POINT('Ctrl Pts',(-14.3758326123311,40.5879471720387,13.3366542095038));
#17915=CARTESIAN_POINT('Ctrl Pts',(-14.0494359447345,40.6019807604091,13.6797643376009));
#17916=CARTESIAN_POINT('Ctrl Pts',(-13.9001061329604,40.6083190105546,13.8316610944017));
#17917=CARTESIAN_POINT('Ctrl Pts',(-13.5032524278237,40.624917311268,14.22222431568));
#17918=CARTESIAN_POINT('Ctrl Pts',(-13.2522192635323,40.6351738814474,14.4563361849265));
#17919=CARTESIAN_POINT('Ctrl Pts',(-12.8343717336677,40.6517798655259,14.8258511959593));
#17920=CARTESIAN_POINT('Ctrl Pts',(-12.6706698349395,40.6581672894023,14.9657860171242));
#17921=CARTESIAN_POINT('Ctrl Pts',(-12.4583259651919,40.6663134475478,15.1412999366134));
#17922=CARTESIAN_POINT('Ctrl Pts',(-12.4114690418975,40.6681024896166,15.1796619938718));
#17923=CARTESIAN_POINT('Ctrl Pts',(-12.3584466558124,40.6701175469845,15.222660414333));
#17924=CARTESIAN_POINT('Ctrl Pts',(-12.3536104805604,40.6703013031137,15.2265809134183));
#17925=CARTESIAN_POINT('Ctrl Pts',(-12.3429158371886,40.6707072050209,15.2352297542397));
#17926=CARTESIAN_POINT('Ctrl Pts',(-12.3417924163153,40.6707498392882,15.2361380897339));
#17927=CARTESIAN_POINT('Ctrl Pts',(-12.3286482475892,40.6712486118842,15.2467630467057));
#17928=CARTESIAN_POINT('Ctrl Pts',(-12.2927519228741,40.6726092873068,15.2757094463214));
#17929=CARTESIAN_POINT('Ctrl Pts',(-12.2567529907622,40.6739695069933,15.3045287731648));
#17930=CARTESIAN_POINT('Ctrl Pts',(-12.1846192029046,40.6766893659417,15.3619975170827));
#17931=CARTESIAN_POINT('Ctrl Pts',(-12.1363487794281,40.6785018312713,15.4000834668371));
#17932=CARTESIAN_POINT('Ctrl Pts',(-11.9910009060579,40.6839371256372,15.5136578350228));
#17933=CARTESIAN_POINT('Ctrl Pts',(-11.8933868520469,40.6875578519467,15.588462775161));
#17934=CARTESIAN_POINT('Ctrl Pts',(-11.680661921187,40.695387614177,15.7483318915057));
#17935=CARTESIAN_POINT('Ctrl Pts',(-11.5653041298074,40.6995958611945,15.8330694297554));
#17936=CARTESIAN_POINT('Ctrl Pts',(-11.3654916433361,40.7068242908043,15.9765179332404));
#17937=CARTESIAN_POINT('Ctrl Pts',(-11.2814788771577,40.7098454444815,16.0358406226849));
#17938=CARTESIAN_POINT('Ctrl Pts',(-10.6254545881813,40.7333026896996,16.4914270854184));
#17939=CARTESIAN_POINT('Ctrl Pts',(-10.0328107928598,40.7537081121928,16.8581934322464));
#17940=CARTESIAN_POINT('Ctrl Pts',(-9.16989669856011,40.7826829230173,17.3314571872026));
#17941=CARTESIAN_POINT('Ctrl Pts',(-8.91422969493493,40.7911809835039,17.4645248445907));
#17942=CARTESIAN_POINT('Ctrl Pts',(-8.54544500350175,40.8033401326734,17.6463701864889));
#17943=CARTESIAN_POINT('Ctrl Pts',(-8.43459909615576,40.8069823430789,17.6997516696514));
#17944=CARTESIAN_POINT('Ctrl Pts',(-8.23976717981245,40.8133646799176,17.7913543510017));
#17945=CARTESIAN_POINT('Ctrl Pts',(-8.15599406630556,40.8161026891136,17.8300292774818));
#17946=CARTESIAN_POINT('Ctrl Pts',(-8.06021586512073,40.8192265789428,17.8734368016543));
#17947=CARTESIAN_POINT('Ctrl Pts',(-8.0462659303344,40.8196814317672,17.8797391913623));
#17948=CARTESIAN_POINT('Ctrl Pts',(-8.03662990177444,40.8199955244676,17.8840845725094));
#17949=CARTESIAN_POINT('Ctrl Pts',(-8.03528940048938,40.8200392158734,17.8846888293213));
#17950=CARTESIAN_POINT('Ctrl Pts',(-8.02765759495338,40.8202879478929,17.8881283672707));
#17951=CARTESIAN_POINT('Ctrl Pts',(-8.0210415066408,40.8205034452547,17.8911057056227));
#17952=CARTESIAN_POINT('Ctrl Pts',(-8.00747263730586,40.8209452363947,17.897202685827));
#17953=CARTESIAN_POINT('Ctrl Pts',(-8.00051634598758,40.8211716114517,17.9003235408421));
#17954=CARTESIAN_POINT('Ctrl Pts',(-7.91152482028106,40.8240661352781,17.9401846648783));
#17955=CARTESIAN_POINT('Ctrl Pts',(-7.82255223560118,40.8269442157123,17.9793588826266));
#17956=CARTESIAN_POINT('Ctrl Pts',(-7.70396715857337,40.8307589196856,18.0303571964062));
#17957=CARTESIAN_POINT('Ctrl Pts',(-7.68107413779474,40.8314944764909,18.0401522860522));
#17958=CARTESIAN_POINT('Ctrl Pts',(-7.55922151078898,40.8354049191294,18.0920039918277));
#17959=CARTESIAN_POINT('Ctrl Pts',(-7.45363531697729,40.8387772419364,18.1359796711224));
#17960=CARTESIAN_POINT('Ctrl Pts',(-7.22942222181403,40.8459048569958,18.2267706642691));
#17961=CARTESIAN_POINT('Ctrl Pts',(-7.1109528765131,40.8496554812502,18.2735490782037));
#17962=CARTESIAN_POINT('Ctrl Pts',(-6.89986385527749,40.856310742191,18.3542574105764));
#17963=CARTESIAN_POINT('Ctrl Pts',(-6.81106229476495,40.8591033109741,18.3875217678182));
#17964=CARTESIAN_POINT('Ctrl Pts',(-6.58585304358789,40.8661671603776,18.4698855632039));
#17965=CARTESIAN_POINT('Ctrl Pts',(-6.44581871724877,40.870544283287,18.5194582943715));
#17966=CARTESIAN_POINT('Ctrl Pts',(-6.15405650494029,40.8796356484153,18.6186526172444));
#17967=CARTESIAN_POINT('Ctrl Pts',(-6.00256486541867,40.8843429759753,18.6682593597539));
#17968=CARTESIAN_POINT('Ctrl Pts',(-5.7423153732895,40.8924095360962,18.7496432198601));
#17969=CARTESIAN_POINT('Ctrl Pts',(-5.63764191571727,40.8956490859998,18.7814533681153));
#17970=CARTESIAN_POINT('Ctrl Pts',(-5.50910255406661,40.899621787751,18.8192661326163));
#17971=CARTESIAN_POINT('Ctrl Pts',(-5.48802406278196,40.9002730808649,18.8254281390699));
#17972=CARTESIAN_POINT('Ctrl Pts',(-5.29349456315475,40.9062822156961,18.8819327842906));
#17973=CARTESIAN_POINT('Ctrl Pts',(-5.11277418587899,40.9118534507774,18.9317941357027));
#17974=CARTESIAN_POINT('Ctrl Pts',(-4.85701943895342,40.9196960258272,18.9980679660101));
#17975=CARTESIAN_POINT('Ctrl Pts',(-4.78848908282173,40.9217936686703,19.0154351330967));
#17976=CARTESIAN_POINT('Ctrl Pts',(-4.58746750782158,40.9279332998488,19.0651753192513));
#17977=CARTESIAN_POINT('Ctrl Pts',(-4.45248273287507,40.9320385701946,19.0971055254944));
#17978=CARTESIAN_POINT('Ctrl Pts',(-4.24479009570357,40.9383199537564,19.1437676349609));
#17979=CARTESIAN_POINT('Ctrl Pts',(-4.17469013825897,40.9404345968236,19.1591162782747));
#17980=CARTESIAN_POINT('Ctrl Pts',(-4.09484836116209,40.9428369726072,19.1761230015657));
#17981=CARTESIAN_POINT('Ctrl Pts',(-4.08152099562218,40.9432378566137,19.1789520279172));
#17982=CARTESIAN_POINT('Ctrl Pts',(-4.06816302311158,40.9436394714413,19.1817727949263));
#17983=CARTESIAN_POINT('Ctrl Pts',(-4.05925090582878,40.9439073771339,19.1836514580162));
#17984=CARTESIAN_POINT('Ctrl Pts',(-4.05679310721967,40.943981244178,19.1841683228041));
#17985=CARTESIAN_POINT('Ctrl Pts',(-4.04819681228878,40.9442396270437,19.1859763490699));
#17986=CARTESIAN_POINT('Ctrl Pts',(-4.04124983038189,40.9444484500318,19.1874336472181));
#17987=CARTESIAN_POINT('Ctrl Pts',(-4.02019891478077,40.9450812679812,19.1918374927706));
#17988=CARTESIAN_POINT('Ctrl Pts',(-4.00588501156254,40.9455116096754,19.1948159932764));
#17989=CARTESIAN_POINT('Ctrl Pts',(-3.91576016553991,40.9482213344665,19.2134608700604));
#17990=CARTESIAN_POINT('Ctrl Pts',(-3.83272185648282,40.950718673791,19.2301815087075));
#17991=CARTESIAN_POINT('Ctrl Pts',(-3.6473778889082,40.9562878712753,19.266032780247));
#17992=CARTESIAN_POINT('Ctrl Pts',(-3.54436390967518,40.9593807971066,19.2852391574407));
#17993=CARTESIAN_POINT('Ctrl Pts',(-3.32167820382943,40.9660553275533,19.3246231757082));
#17994=CARTESIAN_POINT('Ctrl Pts',(-3.20200610752974,40.9696369321686,19.3448008321436));
#17995=CARTESIAN_POINT('Ctrl Pts',(-2.95269628183989,40.9770822166541,19.3841403856432));
#17996=CARTESIAN_POINT('Ctrl Pts',(-2.82392601128871,40.9809204677614,19.4032984482154));
#17997=CARTESIAN_POINT('Ctrl Pts',(-2.55207909466508,40.98900612602,19.4406765622823));
#17998=CARTESIAN_POINT('Ctrl Pts',(-2.40909195283387,40.9932509581546,19.4589014902682));
#17999=CARTESIAN_POINT('Ctrl Pts',(-2.10977788628155,41.0021186299623,19.4933833758081));
#18000=CARTESIAN_POINT('Ctrl Pts',(-1.95361464730984,41.006736798321,19.5096597021858));
#18001=CARTESIAN_POINT('Ctrl Pts',(-1.76598989251951,41.0122752210554,19.526751150595));
#18002=CARTESIAN_POINT('Ctrl Pts',(-1.74171152153265,41.0129917022331,19.5289180539313));
#18003=CARTESIAN_POINT('Ctrl Pts',(-1.55469112487975,41.0185094780527,19.5452569462269));
#18004=CARTESIAN_POINT('Ctrl Pts',(-1.38503693938008,41.0235063662107,19.558052669248));
#18005=CARTESIAN_POINT('Ctrl Pts',(-1.03378595955542,41.0338403954733,19.5796277026854));
#18006=CARTESIAN_POINT('Ctrl Pts',(-0.85236090773499,41.0391726096458,19.5884542954586));
#18007=CARTESIAN_POINT('Ctrl Pts',(-0.479448438711961,41.05012853316,19.6010822526452));
#18008=CARTESIAN_POINT('Ctrl Pts',(-0.288221276394554,41.0557446668571,
19.6049768602002));
#18009=CARTESIAN_POINT('Ctrl Pts',(-0.0333929768554356,41.06323109839,19.6062281166468));
#18010=CARTESIAN_POINT('Ctrl Pts',(0.0242402028426192,41.0649244217416,
19.6062644745408));
#18011=CARTESIAN_POINT('Ctrl Pts',(0.250685815873905,41.0715786508289,19.605400932075));
#18012=CARTESIAN_POINT('Ctrl Pts',(0.423479709553702,41.0766590090421,19.6026009260942));
#18013=CARTESIAN_POINT('Ctrl Pts',(0.645040595477642,41.083181814982,19.5959579344804));
#18014=CARTESIAN_POINT('Ctrl Pts',(0.689631101488382,41.084494997049,19.5944720951288));
#18015=CARTESIAN_POINT('Ctrl Pts',(0.745715588293483,41.0861473030394,19.592411060284));
#18016=CARTESIAN_POINT('Ctrl Pts',(0.756949803351149,41.0864783058566,19.5919886663542));
#18017=CARTESIAN_POINT('Ctrl Pts',(0.778864252988368,41.0871240521083,19.5911459562394));
#18018=CARTESIAN_POINT('Ctrl Pts',(0.79234083475379,41.0875212147516,19.5906135529989));
#18019=CARTESIAN_POINT('Ctrl Pts',(0.797380280182472,41.0876697304939,19.5904123804167));
#18020=CARTESIAN_POINT('Ctrl Pts',(0.797617387644737,41.0876767181939,19.5904029099063));
#18021=CARTESIAN_POINT('Ctrl Pts',(0.80580384508416,41.0879179771476,19.5900758132914));
#18022=CARTESIAN_POINT('Ctrl Pts',(0.813828752938099,41.088154435792,19.589750275296));
#18023=CARTESIAN_POINT('Ctrl Pts',(0.854188754595172,41.0893434254297,19.5880877728059));
#18024=CARTESIAN_POINT('Ctrl Pts',(0.887230237840092,41.090316024586,19.586646389622));
#18025=CARTESIAN_POINT('Ctrl Pts',(1.02608359022614,41.0944024375012,19.5802218844377));
#18026=CARTESIAN_POINT('Ctrl Pts',(1.13841775094315,41.0977032558247,19.5741799830594));
#18027=CARTESIAN_POINT('Ctrl Pts',(1.29226739820399,41.102221228442,19.5644048230154));
#18028=CARTESIAN_POINT('Ctrl Pts',(1.32714062704809,41.1032451600334,19.5620987296575));
#18029=CARTESIAN_POINT('Ctrl Pts',(1.48520554337462,41.1078857991914,19.5512074472625));
#18030=CARTESIAN_POINT('Ctrl Pts',(1.61489911585051,41.1116905534881,19.5411160113865));
#18031=CARTESIAN_POINT('Ctrl Pts',(1.8868164012284,41.119673291752,19.5169350112097));
#18032=CARTESIAN_POINT('Ctrl Pts',(2.02888337724008,41.1238466062825,19.502891526885));
#18033=CARTESIAN_POINT('Ctrl Pts',(2.19623284516879,41.1287722457888,19.4843196444065));
#18034=CARTESIAN_POINT('Ctrl Pts',(2.21482740451778,41.1293196713069,19.4822294443027));
#18035=CARTESIAN_POINT('Ctrl Pts',(2.38134653876181,41.1342232464247,19.4632668790364));
#18036=CARTESIAN_POINT('Ctrl Pts',(2.5357041537417,41.1387772557117,19.4439883648822));
#18037=CARTESIAN_POINT('Ctrl Pts',(2.85543218463697,41.1482396430156,19.3998369229809));
#18038=CARTESIAN_POINT('Ctrl Pts',(3.02065597720393,41.1531433487491,19.3750307471287));
#18039=CARTESIAN_POINT('Ctrl Pts',(3.36040734749705,41.1632678212367,19.3191863341274));
#18040=CARTESIAN_POINT('Ctrl Pts',(3.5347220016137,41.1684815460973,19.2882645342264));
#18041=CARTESIAN_POINT('Ctrl Pts',(3.75463664494159,41.1750914727904,19.2459105048272));
#18042=CARTESIAN_POINT('Ctrl Pts',(3.7947409310778,41.1762981349793,19.2380569558196));
#18043=CARTESIAN_POINT('Ctrl Pts',(3.88834337284848,41.1791175623965,19.2194139328476));
#18044=CARTESIAN_POINT('Ctrl Pts',(3.94204790200534,41.1807380669304,19.2084852063902));
#18045=CARTESIAN_POINT('Ctrl Pts',(4.18749445602492,41.1881561030857,19.1574266834097));
#18046=CARTESIAN_POINT('Ctrl Pts',(4.38476212086168,41.1941501666731,19.1133648584356));
#18047=CARTESIAN_POINT('Ctrl Pts',(4.59907582686897,41.2006856181035,19.0617157739108));
#18048=CARTESIAN_POINT('Ctrl Pts',(4.61036671518505,41.2010299982393,19.0589839632225));
#18049=CARTESIAN_POINT('Ctrl Pts',(4.6289005204655,41.2015953996391,19.0544819892796));
#18050=CARTESIAN_POINT('Ctrl Pts',(4.63613293923153,41.2018160596282,19.0527207734403));
#18051=CARTESIAN_POINT('Ctrl Pts',(4.77275317728616,41.2059847631528,19.0193675891237));
#18052=CARTESIAN_POINT('Ctrl Pts',(4.90444342494679,41.2100104725392,18.9858006817156));
#18053=CARTESIAN_POINT('Ctrl Pts',(5.04721159115989,41.214377505442,18.9477357457566));
#18054=CARTESIAN_POINT('Ctrl Pts',(5.05606030144495,41.2146481825032,18.9453697674483));
#18055=CARTESIAN_POINT('Ctrl Pts',(5.07377717739144,41.2151901489844,18.940619058839));
#18056=CARTESIAN_POINT('Ctrl Pts',(5.08507898953992,41.2155358867597,18.9375777006762));
#18057=CARTESIAN_POINT('Ctrl Pts',(5.10154952057932,41.216039763763,18.9331369002793));
#18058=CARTESIAN_POINT('Ctrl Pts',(5.1125494569115,41.2163763542291,18.9301607495492));
#18059=CARTESIAN_POINT('Ctrl Pts',(5.14560786753782,41.2173881230072,18.9211850961868));
#18060=CARTESIAN_POINT('Ctrl Pts',(5.16772494346485,41.2180652985394,18.9151383925322));
#18061=CARTESIAN_POINT('Ctrl Pts',(5.2343091420531,41.2201046648741,18.8968067615319));
#18062=CARTESIAN_POINT('Ctrl Pts',(5.27900923775747,41.2214746906579,18.8843303179464));
#18063=CARTESIAN_POINT('Ctrl Pts',(5.51332590195813,41.2286635011841,18.8180118276522));
#18064=CARTESIAN_POINT('Ctrl Pts',(5.70808362922166,41.2346581923769,18.7597912129102));
#18065=CARTESIAN_POINT('Ctrl Pts',(6.0883910363239,41.2464149169452,18.6391973795247));
#18066=CARTESIAN_POINT('Ctrl Pts',(6.2729731568976,41.2521422053843,18.5777894343108));
#18067=CARTESIAN_POINT('Ctrl Pts',(6.66244156307081,41.2642834176372,18.4414084572513));
#18068=CARTESIAN_POINT('Ctrl Pts',(6.86786765688721,41.2707176503633,18.3658115571571));
#18069=CARTESIAN_POINT('Ctrl Pts',(7.28285983192566,41.2837980723277,18.2047688434624));
#18070=CARTESIAN_POINT('Ctrl Pts',(7.49225411563019,41.2904371838082,18.1195572906022));
#18071=CARTESIAN_POINT('Ctrl Pts',(7.72284371386501,41.2978036329371,18.020844689633));
#18072=CARTESIAN_POINT('Ctrl Pts',(7.74035223353557,41.2983633036897,18.0133196890931));
#18073=CARTESIAN_POINT('Ctrl Pts',(7.95630728191696,41.3052707442151,17.9201330483974));
#18074=CARTESIAN_POINT('Ctrl Pts',(8.15790254730346,41.3117634501117,17.8292909331893));
#18075=CARTESIAN_POINT('Ctrl Pts',(8.41798500796592,41.3202128358706,17.7065833023241));
#18076=CARTESIAN_POINT('Ctrl Pts',(8.47382605638983,41.3220311670202,17.6799210030151));
#18077=CARTESIAN_POINT('Ctrl Pts',(8.53687721561112,41.3240893364901,17.6494487973578));
#18078=CARTESIAN_POINT('Ctrl Pts',(8.54388609409398,41.3243181963333,17.6460563700119));
#18079=CARTESIAN_POINT('Ctrl Pts',(8.55440418169981,41.3246617476624,17.6409577653688));
#18080=CARTESIAN_POINT('Ctrl Pts',(8.55807816852439,41.3247817624193,17.639176125545));
#18081=CARTESIAN_POINT('Ctrl Pts',(8.56931369923946,41.3251488761294,17.6337197815786));
#18082=CARTESIAN_POINT('Ctrl Pts',(8.5749230279906,41.3253321963346,17.6309924212115));
#18083=CARTESIAN_POINT('Ctrl Pts',(8.60292752503307,41.3262476147346,17.6173597856384));
#18084=CARTESIAN_POINT('Ctrl Pts',(8.62519625341397,41.3269761644855,17.6064670096724));
#18085=CARTESIAN_POINT('Ctrl Pts',(8.69159926327358,41.3291504345203,17.5738327221059));
#18086=CARTESIAN_POINT('Ctrl Pts',(8.73533037283556,41.3305847689273,17.552135255833));
#18087=CARTESIAN_POINT('Ctrl Pts',(8.93845254038771,41.3372591856985,17.4504376011118));
#18088=CARTESIAN_POINT('Ctrl Pts',(9.09106023352143,41.342307842859,17.3713255254616));
#18089=CARTESIAN_POINT('Ctrl Pts',(9.24824901075821,41.3475419526776,17.2874383655913));
#18090=CARTESIAN_POINT('Ctrl Pts',(9.25990529625159,41.3479302993115,17.2812026361167));
#18091=CARTESIAN_POINT('Ctrl Pts',(9.4180622623115,41.3532024145754,17.1963915013898));
#18092=CARTESIAN_POINT('Ctrl Pts',(9.55728551511808,41.3578780117862,17.1193628136102));
#18093=CARTESIAN_POINT('Ctrl Pts',(9.82323987940196,41.3668691743565,16.9683840513577));
#18094=CARTESIAN_POINT('Ctrl Pts',(9.9497828584125,41.3711791925797,16.8944877732394));
#18095=CARTESIAN_POINT('Ctrl Pts',(10.1893452257594,41.3793919628221,16.7513611196367));
#18096=CARTESIAN_POINT('Ctrl Pts',(10.3022870451712,41.3832923537303,16.6821584210099));
#18097=CARTESIAN_POINT('Ctrl Pts',(10.5147870276028,41.39067727389,16.5493288275837));
#18098=CARTESIAN_POINT('Ctrl Pts',(10.6142759233183,41.3941596314091,16.4857313700247));
#18099=CARTESIAN_POINT('Ctrl Pts',(10.7251397999598,41.3980636756672,16.4136328805425));
#18100=CARTESIAN_POINT('Ctrl Pts',(10.7430757101895,41.3986961006094,16.4019258088697));
#18101=CARTESIAN_POINT('Ctrl Pts',(10.8542912265137,41.4026224830226,16.3290819440968));
#18102=CARTESIAN_POINT('Ctrl Pts',(10.9405001891321,41.4056873137863,16.2714848405626));
#18103=CARTESIAN_POINT('Ctrl Pts',(11.0958550621994,41.4112394648813,16.1661855134746));
#18104=CARTESIAN_POINT('Ctrl Pts',(11.1654977221771,41.413743409675,16.1182044351017));
#18105=CARTESIAN_POINT('Ctrl Pts',(11.2918025500416,41.4183040511065,16.0301929460931));
#18106=CARTESIAN_POINT('Ctrl Pts',(11.3484721946055,41.4203609989734,15.9901579765358));
#18107=CARTESIAN_POINT('Ctrl Pts',(11.4490924770849,41.4240253371335,15.9184442222785));
#18108=CARTESIAN_POINT('Ctrl Pts',(11.4930583403301,41.425633260422,15.8867554529358));
#18109=CARTESIAN_POINT('Ctrl Pts',(11.5350774431308,41.4271731793899,15.8562769395275));
#18110=CARTESIAN_POINT('Ctrl Pts',(11.5392579025348,41.4273264287447,15.8532420120358));
#18111=CARTESIAN_POINT('Ctrl Pts',(11.5671581185866,41.4283494685195,15.8329706742799));
#18112=CARTESIAN_POINT('Ctrl Pts',(11.5883019670866,41.4291260641287,15.8175267413328));
#18113=CARTESIAN_POINT('Ctrl Pts',(11.6350362175547,41.4308437772027,15.7832810031851));
#18114=CARTESIAN_POINT('Ctrl Pts',(11.6571427697191,41.4316575135492,15.7669692408889));
#18115=CARTESIAN_POINT('Ctrl Pts',(11.6800210495923,41.4324981857323,15.7500511636399));
#18116=CARTESIAN_POINT('Ctrl Pts',(11.6857538054573,41.4327085944488,15.7458046345108));
#18117=CARTESIAN_POINT('Ctrl Pts',(11.6907450045111,41.4328913259348,15.7421040635885));
#18118=CARTESIAN_POINT('Ctrl Pts',(11.690837204058,41.4328948504466,15.7420359319823));
#18119=CARTESIAN_POINT('Ctrl Pts',(11.6922550452153,41.4329467681734,15.7409845642553));
#18120=CARTESIAN_POINT('Ctrl Pts',(11.693580734898,41.4329950754927,15.740001388621));
#18121=CARTESIAN_POINT('Ctrl Pts',(11.7133268650664,41.4337176568034,15.7253486741548));
#18122=CARTESIAN_POINT('Ctrl Pts',(11.7527714582483,41.4351631199684,15.6959794888998));
#18123=CARTESIAN_POINT('Ctrl Pts',(11.7921042847182,41.4366093020819,15.6664618305078));
#18124=CARTESIAN_POINT('Ctrl Pts',(11.8411128058451,41.438414717459,15.6295171505422));
#18125=CARTESIAN_POINT('Ctrl Pts',(11.8859041586587,41.4400685561578,15.5955714680679));
#18126=CARTESIAN_POINT('Ctrl Pts',(11.9305474633764,41.4417234004973,15.5614329729456));
#18127=CARTESIAN_POINT('Ctrl Pts',(11.9902790950035,41.4439411194234,15.5155891481967));
#18128=CARTESIAN_POINT('Ctrl Pts',(12.0316931761903,41.4454844354875,15.4835377452976));
#18129=CARTESIAN_POINT('Ctrl Pts',(12.1203003691929,41.4487989058528,15.4143884189895));
#18130=CARTESIAN_POINT('Ctrl Pts',(12.1674524178594,41.4505703559585,15.3772382906426));
#18131=CARTESIAN_POINT('Ctrl Pts',(12.3367732657229,41.4569598491451,15.2425566067972));
#18132=CARTESIAN_POINT('Ctrl Pts',(12.4579379120456,41.4615901331898,15.1437737631933));
#18133=CARTESIAN_POINT('Ctrl Pts',(12.8028681203278,41.4749257176694,14.8555094989061));
#18134=CARTESIAN_POINT('Ctrl Pts',(13.0235518223466,41.4836482356933,14.6623655978345));
#18135=CARTESIAN_POINT('Ctrl Pts',(13.5711237230571,41.5056918768502,14.1606907458789));
#18136=CARTESIAN_POINT('Ctrl Pts',(13.8918742840151,41.5189264138124,13.8454843833912));
#18137=CARTESIAN_POINT('Ctrl Pts',(14.2787161461039,41.5353100598791,13.438048337958));
#18138=CARTESIAN_POINT('Ctrl Pts',(14.3553804032528,41.5385798182421,13.3558905279373));
#18139=CARTESIAN_POINT('Ctrl Pts',(14.4693068360946,41.5434748307429,13.2316685858192));
#18140=CARTESIAN_POINT('Ctrl Pts',(14.5071039876353,41.5451048975956,13.1900970674761));
#18141=CARTESIAN_POINT('Ctrl Pts',(14.5470727661001,41.5468352143116,13.1457546942029));
#18142=CARTESIAN_POINT('Ctrl Pts',(14.5478972542871,41.5468711293641,13.1448394932204));
#18143=CARTESIAN_POINT('Ctrl Pts',(14.5484027028218,41.5468929872273,13.1442783831463));
#18144=CARTESIAN_POINT('Ctrl Pts',(14.5484492840066,41.5468949680054,13.1442266105903));
#18145=CARTESIAN_POINT('Ctrl Pts',(14.5485582984817,41.5468996222584,13.1441054825026));
#18146=CARTESIAN_POINT('Ctrl Pts',(14.5486207319314,41.5469022955016,13.1440361271054));
#18147=CARTESIAN_POINT('Ctrl Pts',(14.549621639107,41.5469456931338,13.1429250901634));
#18148=CARTESIAN_POINT('Ctrl Pts',(14.5504439118723,41.5469813727257,13.1420122209826));
#18149=CARTESIAN_POINT('Ctrl Pts',(14.5529753307237,41.5470912957086,13.139201457907));
#18150=CARTESIAN_POINT('Ctrl Pts',(14.5547490776904,41.5471684228338,13.1372314087531));
#18151=CARTESIAN_POINT('Ctrl Pts',(14.5603283778427,41.5474113446032,13.131032329191));
#18152=CARTESIAN_POINT('Ctrl Pts',(14.5643919954794,41.5475886720766,13.1265143710711));
#18153=CARTESIAN_POINT('Ctrl Pts',(14.5864251585307,41.5485521787302,13.1019935655714));
#18154=CARTESIAN_POINT('Ctrl Pts',(14.6095436522447,41.5495690402668,13.0762009315814));
#18155=CARTESIAN_POINT('Ctrl Pts',(14.6665685650977,41.5520934478541,13.0120883972698));
#18156=CARTESIAN_POINT('Ctrl Pts',(14.7004750668258,41.5536009939048,12.9737683840588));
#18157=CARTESIAN_POINT('Ctrl Pts',(14.7787845831223,41.5571053426072,12.8843459931817));
#18158=CARTESIAN_POINT('Ctrl Pts',(14.8231873500039,41.5591019710051,12.8332435985208));
#18159=CARTESIAN_POINT('Ctrl Pts',(14.9199448584266,41.5634848432195,12.7204366926355));
#18160=CARTESIAN_POINT('Ctrl Pts',(14.9718686956155,41.5658503241941,12.6592906474575));
#18161=CARTESIAN_POINT('Ctrl Pts',(15.0844544818881,41.5710218962679,12.5247445032));
#18162=CARTESIAN_POINT('Ctrl Pts',(15.1451043398209,41.5738273716072,12.4513613228406));
#18163=CARTESIAN_POINT('Ctrl Pts',(15.274451045446,41.5798691044348,12.2921613460268));
#18164=CARTESIAN_POINT('Ctrl Pts',(15.3431187980726,41.5831038026877,12.206389223661));
#18165=CARTESIAN_POINT('Ctrl Pts',(15.4260059929247,41.5870530391454,12.1008207293294));
#18166=CARTESIAN_POINT('Ctrl Pts',(15.4364963976894,41.5875536323818,12.0874247914225));
#18167=CARTESIAN_POINT('Ctrl Pts',(15.5199877711916,41.5915441449238,11.9805195276155));
#18168=CARTESIAN_POINT('Ctrl Pts',(15.5966061399693,41.5952432896054,11.880689158493));
#18169=CARTESIAN_POINT('Ctrl Pts',(15.7291202160013,41.601729225943,11.7041673347167));
#18170=CARTESIAN_POINT('Ctrl Pts',(15.7831120261545,41.6043939213477,11.6312791314061));
#18171=CARTESIAN_POINT('Ctrl Pts',(15.9214140052044,41.6112876565196,11.4416756354356));
#18172=CARTESIAN_POINT('Ctrl Pts',(16.0073943925012,41.6156329998826,11.3212611211767));
#18173=CARTESIAN_POINT('Ctrl Pts',(16.1831799468294,41.6246746632023,11.0685713153743));
#18174=CARTESIAN_POINT('Ctrl Pts',(16.2729060834747,41.6293645611935,10.9365064980166));
#18175=CARTESIAN_POINT('Ctrl Pts',(16.4239959557236,41.6374213473882,10.7077134605087));
#18176=CARTESIAN_POINT('Ctrl Pts',(16.484151783545,41.6406686874395,10.615030873844));
#18177=CARTESIAN_POINT('Ctrl Pts',(16.5965243256883,41.6468203412967,10.4385112490035));
#18178=CARTESIAN_POINT('Ctrl Pts',(16.6485326026265,41.6497005543201,10.3555188205039));
#18179=CARTESIAN_POINT('Ctrl Pts',(16.727203857659,41.6541142894869,10.2277938504094));
#18180=CARTESIAN_POINT('Ctrl Pts',(16.7535373900989,41.6556011365126,10.1846794582944));
#18181=CARTESIAN_POINT('Ctrl Pts',(16.7931857745244,41.6578548660785,10.1191914223322));
#18182=CARTESIAN_POINT('Ctrl Pts',(16.8064265820131,41.6586100211517,10.0972260014874));
#18183=CARTESIAN_POINT('Ctrl Pts',(16.8275856710987,41.6598209137884,10.0619683455939));
#18184=CARTESIAN_POINT('Ctrl Pts',(16.8365181980923,41.660333276778,10.047040453174));
#18185=CARTESIAN_POINT('Ctrl Pts',(16.8482337945838,41.6610064880163,10.0274145301638));
#18186=CARTESIAN_POINT('Ctrl Pts',(16.8520715045247,41.6612273535979,10.020972511279));
#18187=CARTESIAN_POINT('Ctrl Pts',(16.8935756918672,41.6636165453926,9.95127924576217));
#18188=CARTESIAN_POINT('Ctrl Pts',(16.9334064898171,41.6659297270398,9.88350542882754));
#18189=CARTESIAN_POINT('Ctrl Pts',(17.0537374831248,41.6729885118379,9.67581056676476));
#18190=CARTESIAN_POINT('Ctrl Pts',(17.1350770646305,41.6778523739936,9.53151651173618));
#18191=CARTESIAN_POINT('Ctrl Pts',(17.3039325898011,41.6881928846457,9.2222663260805));
#18192=CARTESIAN_POINT('Ctrl Pts',(17.3915344978595,41.6936884415916,9.05659740146422));
#18193=CARTESIAN_POINT('Ctrl Pts',(17.5577126335906,41.7044303657682,8.7303252426682));
#18194=CARTESIAN_POINT('Ctrl Pts',(17.6362294826425,41.7096384307404,8.57114371219931));
#18195=CARTESIAN_POINT('Ctrl Pts',(17.7997043859577,41.7208213072121,8.22731665531139));
#18196=CARTESIAN_POINT('Ctrl Pts',(17.8846314660972,41.7268235377343,8.0416593720376));
#18197=CARTESIAN_POINT('Ctrl Pts',(18.0418040710606,41.7383788607048,7.68234471411325));
#18198=CARTESIAN_POINT('Ctrl Pts',(18.1142389990093,41.7438861747834,7.51035403977208));
#18199=CARTESIAN_POINT('Ctrl Pts',(18.1927485885965,41.7500947376438,7.31573170510784));
#18200=CARTESIAN_POINT('Ctrl Pts',(18.1997895531976,41.7506536912078,7.29820364846885));
#18201=CARTESIAN_POINT('Ctrl Pts',(18.2168477054873,41.7520131759155,7.25555687713979));
#18202=CARTESIAN_POINT('Ctrl Pts',(18.2318581074876,41.7532161018941,7.21780092915963));
#18203=CARTESIAN_POINT('Ctrl Pts',(18.2468207058057,41.7544252803494,7.17981475871157));
#18204=CARTESIAN_POINT('Ctrl Pts',(18.2542938278906,41.7550309031311,7.16078326957144));
#18205=CARTESIAN_POINT('Ctrl Pts',(18.2561035731618,41.7551776873112,7.15617016660318));
#18206=CARTESIAN_POINT('Ctrl Pts',(18.2625379835232,41.7557006084556,7.13973241731432));
#18207=CARTESIAN_POINT('Ctrl Pts',(18.2657474881152,41.7559619416901,7.13151669548267));
#18208=CARTESIAN_POINT('Ctrl Pts',(18.294563895333,41.7583127781211,7.05760371813585));
#18209=CARTESIAN_POINT('Ctrl Pts',(18.3196868642952,41.7603941354394,6.99210610157346));
#18210=CARTESIAN_POINT('Ctrl Pts',(18.3936101030855,41.7666106657316,6.79624584792582));
#18211=CARTESIAN_POINT('Ctrl Pts',(18.4409647723502,41.7707182087082,6.66651586250044));
#18212=CARTESIAN_POINT('Ctrl Pts',(18.5261392682127,41.7783251537507,6.42538298702702));
#18213=CARTESIAN_POINT('Ctrl Pts',(18.5644019457762,41.7818339481636,6.31376282179578));
#18214=CARTESIAN_POINT('Ctrl Pts',(18.6490777099637,41.7898005204368,6.05934528155036));
#18215=CARTESIAN_POINT('Ctrl Pts',(18.6945770841034,41.7942338032572,5.91703660364769));
#18216=CARTESIAN_POINT('Ctrl Pts',(18.8095593583846,41.8058203521894,5.54294199654486));
#18217=CARTESIAN_POINT('Ctrl Pts',(18.8753202998231,41.8128679375347,5.31338965761395));
#18218=CARTESIAN_POINT('Ctrl Pts',(18.9973764796076,41.8267785964633,4.8573259158706));
#18219=CARTESIAN_POINT('Ctrl Pts',(19.0534501104298,41.8336349243549,4.63097320828062));
#18220=CARTESIAN_POINT('Ctrl Pts',(19.1107209280679,41.8411482336822,4.38177702771207));
#18221=CARTESIAN_POINT('Ctrl Pts',(19.1168783817848,41.8419634829179,4.35472164824329));
#18222=CARTESIAN_POINT('Ctrl Pts',(19.1753188170497,41.8497724765724,4.09542519011366));
#18223=CARTESIAN_POINT('Ctrl Pts',(19.2221843826486,41.8565919171581,3.86787839259035));
#18224=CARTESIAN_POINT('Ctrl Pts',(19.2851374845938,41.8665678730717,3.53410384037186));
#18225=CARTESIAN_POINT('Ctrl Pts',(19.3048972255291,41.86985096522,3.42410247862378));
#18226=CARTESIAN_POINT('Ctrl Pts',(19.332807617646,41.874713505098,3.26102990013292));
#18227=CARTESIAN_POINT('Ctrl Pts',(19.3418228648415,41.876324017093,3.20699395042199));
#18228=CARTESIAN_POINT('Ctrl Pts',(19.3549935882862,41.8787366566462,3.12601561152465));
#18229=CARTESIAN_POINT('Ctrl Pts',(19.3591609649876,41.8795099643298,3.10005918646741));
#18230=CARTESIAN_POINT('Ctrl Pts',(19.3677285347786,41.881120706247,3.04598035441135));
#18231=CARTESIAN_POINT('Ctrl Pts',(19.3721184148952,41.8819554979449,3.01794710197636));
#18232=CARTESIAN_POINT('Ctrl Pts',(19.3910080762047,41.8856087947661,2.89520003485597));
#18233=CARTESIAN_POINT('Ctrl Pts',(19.4042775929462,41.8882956148049,2.80476540869097));
#18234=CARTESIAN_POINT('Ctrl Pts',(19.4571895546114,41.8995303527145,2.42605362990443));
#18235=CARTESIAN_POINT('Ctrl Pts',(19.4905560597244,41.9079549779747,2.14068350961339));
#18236=CARTESIAN_POINT('Ctrl Pts',(19.5447404065276,41.9246613768192,1.57362409010438));
#18237=CARTESIAN_POINT('Ctrl Pts',(19.5653993055085,41.9329401286504,1.29202280028169));
#18238=CARTESIAN_POINT('Ctrl Pts',(19.5948376074359,41.949425656243,0.731680248001439));
#18239=CARTESIAN_POINT('Ctrl Pts',(19.6033931677964,41.9576283550808,0.45308512935746));
#18240=CARTESIAN_POINT('Ctrl Pts',(19.6068087932032,41.9675003586029,0.119037087227567));
#18241=CARTESIAN_POINT('Ctrl Pts',(19.6071466962304,41.9692640154314,0.0594076024482626));
#18242=CARTESIAN_POINT('Ctrl Pts',(19.6072162577421,41.9710231165557,-1.07367914303819E-5));
#18243=CARTESIAN_POINT('Ctrl Pts',(-19.6060497746279,40.1567070203478,-8.86435832370212E-6));
#18244=CARTESIAN_POINT('Ctrl Pts',(-19.4803178814253,40.0436633155564,-3.1929993827487E-6));
#18245=CARTESIAN_POINT('Ctrl Pts',(-19.3793629820042,39.9037960250976,-1.14726115209477E-6));
#18246=CARTESIAN_POINT('Ctrl Pts',(-19.3094517173241,39.7499175585607,-3.98479765524935E-7));
#18247=CARTESIAN_POINT('Ctrl Pts',(-19.2575984366852,39.635785689453,1.56892471494224E-7));
#18248=CARTESIAN_POINT('Ctrl Pts',(-19.2228232122482,39.5139442083557,-9.13187590319509E-9));
#18249=CARTESIAN_POINT('Ctrl Pts',(-19.2076980823078,39.3896104607067,-9.14896706885665E-9));
#18250=CARTESIAN_POINT('Ctrl Pts',(-19.1840196644222,39.1949657571091,-9.17549680616587E-9));
#18251=CARTESIAN_POINT('Ctrl Pts',(-19.2085060065213,38.9942373777241,-9.12070378309621E-9));
#18252=CARTESIAN_POINT('Ctrl Pts',(-19.2775253661389,38.8105270963807,-9.14756680367436E-9));
#18253=CARTESIAN_POINT('Ctrl Pts',(-19.3465447257564,38.6268168150373,-9.17442982425251E-9));
#18254=CARTESIAN_POINT('Ctrl Pts',(-19.4600970965359,38.4601246316968,-9.2846849838087E-9));
#18255=CARTESIAN_POINT('Ctrl Pts',(-19.6060499642181,38.328890354467,-9.35431018278877E-9));
#18256=CARTESIAN_POINT('Ctrl Pts',(-19.6062096259314,38.3287467938102,-9.35438818457364E-9));
#18257=CARTESIAN_POINT('Ctrl Pts',(-19.6063692876454,38.3286032331542,-9.29998147224188E-9));
#18258=CARTESIAN_POINT('Ctrl Pts',(-19.6065459803289,38.3284443545402,-1.63891229677975E-7));
#18259=CARTESIAN_POINT('Ctrl Pts',(19.6077570291905,40.1430438268658,-1.12530204896127E-5));
#18260=CARTESIAN_POINT('Ctrl Pts',(19.6076368286062,40.1431518981471,-1.12438963895252E-5));
#18261=CARTESIAN_POINT('Ctrl Pts',(19.6075166282748,40.1432599692013,-1.12347794223831E-5));
#18262=CARTESIAN_POINT('Ctrl Pts',(19.6073964281961,40.1433680400285,-1.12256701441104E-5));
#18263=CARTESIAN_POINT('Ctrl Pts',(19.5399344589604,40.2040224996448,-6.11313466534443E-6));
#18264=CARTESIAN_POINT('Ctrl Pts',(19.4794722637754,40.2721756015396,-3.3446435193702E-6));
#18265=CARTESIAN_POINT('Ctrl Pts',(19.4271306486719,40.3460125752607,-1.82986066982733E-6));
#18266=CARTESIAN_POINT('Ctrl Pts',(19.3723439477892,40.4232987687673,-2.44316202316802E-7));
#18267=CARTESIAN_POINT('Ctrl Pts',(19.3264529957384,40.5068134887224,-3.35967254025932E-8));
#18268=CARTESIAN_POINT('Ctrl Pts',(19.290774108973,40.5945208861096,-6.08719979861E-9));
#18269=CARTESIAN_POINT('Ctrl Pts',(19.2866628373667,40.6046273934934,-2.9174012204825E-9));
#18270=CARTESIAN_POINT('Ctrl Pts',(19.2826872055437,40.6147896056818,-2.22737473628685E-9));
#18271=CARTESIAN_POINT('Ctrl Pts',(19.2788492645111,40.6250044320263,-2.22693152807096E-9));
#18272=CARTESIAN_POINT('Ctrl Pts',(19.2098251693734,40.8087146921421,-2.21895969076032E-9));
#18273=CARTESIAN_POINT('Ctrl Pts',(19.1853371452888,41.0094430271016,-2.2161288675109E-9));
#18274=CARTESIAN_POINT('Ctrl Pts',(19.2090171623169,41.2040876866017,-2.21886198303878E-9));
#18275=CARTESIAN_POINT('Ctrl Pts',(19.226337098386,41.3464538451533,-2.22086192408509E-9));
#18276=CARTESIAN_POINT('Ctrl Pts',(19.2694330371502,41.4855902918031,4.62526347250735E-7));
#18277=CARTESIAN_POINT('Ctrl Pts',(19.3344375774213,41.613604131041,-5.38005993312728E-7));
#18278=CARTESIAN_POINT('Ctrl Pts',(19.3984358178832,41.7396362579017,-1.5230495823972E-6));
#18279=CARTESIAN_POINT('Ctrl Pts',(19.4836682198155,41.8548849635055,-3.92152654982803E-6));
#18280=CARTESIAN_POINT('Ctrl Pts',(19.5864044007733,41.9518474709765,-9.6994989211984E-6));
#18281=CARTESIAN_POINT('Ctrl Pts',(19.5932622812942,41.9583199452795,-1.00851920474911E-5));
#18282=CARTESIAN_POINT('Ctrl Pts',(19.6001981460258,41.9647109577384,-1.04860110073472E-5));
#18283=CARTESIAN_POINT('Ctrl Pts',(19.6072108812844,41.9710182856855,-1.09025699428884E-5));
#18284=CARTESIAN_POINT('Ctrl Pts',(2.35308711660641,55.6631561682667,19.4810141131675));
#18285=CARTESIAN_POINT('Ctrl Pts',(-0.836177570637163,55.5686013384883,
19.86624137102));
#18286=CARTESIAN_POINT('Ctrl Pts',(-7.40437233443277,55.3794916789315,19.040577712698));
#18287=CARTESIAN_POINT('Ctrl Pts',(-15.5097781103957,55.0958271895964,13.2964668168065));
#18288=CARTESIAN_POINT('Ctrl Pts',(-19.9471456815097,54.8121627002612,4.41072023820918));
#18289=CARTESIAN_POINT('Ctrl Pts',(-19.6697430247666,54.5284982109261,-5.51852151147492));
#18290=CARTESIAN_POINT('Ctrl Pts',(-14.7420297594324,54.2448337215909,-14.1427836181502));
#18291=CARTESIAN_POINT('Ctrl Pts',(-6.32948010341479,53.9611692322558,-19.4238840093808));
#18292=CARTESIAN_POINT('Ctrl Pts',(3.57945598289861,53.6775047429206,-20.1130676885921));
#18293=CARTESIAN_POINT('Ctrl Pts',(12.6421595856548,53.3938402535855,-16.0475619479634));
#18294=CARTESIAN_POINT('Ctrl Pts',(18.716273712003,53.1101757642503,-8.18837881994133));
#18295=CARTESIAN_POINT('Ctrl Pts',(20.3658389755175,52.8265112749152,1.60652866949811));
#18296=CARTESIAN_POINT('Ctrl Pts',(17.2009151616198,52.54284678558,11.0216583145532));
#18297=CARTESIAN_POINT('Ctrl Pts',(9.96968294609888,52.2591822962449,17.8312589283967));
#18298=CARTESIAN_POINT('Ctrl Pts',(0.381613941123223,51.9755178069097,20.4255421529369));
#18299=CARTESIAN_POINT('Ctrl Pts',(-9.29666955748432,51.6918533175746,18.1912156516937));
#18300=CARTESIAN_POINT('Ctrl Pts',(-16.7772150983034,51.4081888282394,11.6564765993009));
#18301=CARTESIAN_POINT('Ctrl Pts',(-20.2916183484425,51.1245243389043,2.36614013857206));
#18302=CARTESIAN_POINT('Ctrl Pts',(-19.0090722426265,50.8408598495692,-7.48355299426692));
#18303=CARTESIAN_POINT('Ctrl Pts',(-13.2327714994836,50.557195360234,-15.5641303109225));
#18304=CARTESIAN_POINT('Ctrl Pts',(-4.3282365833005,50.2735308708989,-19.96533900255));
#18305=CARTESIAN_POINT('Ctrl Pts',(5.59949572763116,49.9898663815637,-19.646731056189));
#18306=CARTESIAN_POINT('Ctrl Pts',(14.2035043067966,49.7062018922286,-14.683625538629));
#18307=CARTESIAN_POINT('Ctrl Pts',(19.4497969873469,49.4225374028934,-6.24930321681794));
#18308=CARTESIAN_POINT('Ctrl Pts',(20.0981474222916,49.1388729135583,3.66235767703155));
#18309=CARTESIAN_POINT('Ctrl Pts',(15.9952852251765,48.8552084242231,12.7082352871608));
#18310=CARTESIAN_POINT('Ctrl Pts',(8.11112918050874,48.571543934888,18.7498793855759));
#18311=CARTESIAN_POINT('Ctrl Pts',(-1.69050207272523,48.2878794455528,20.35904212617));
#18312=CARTESIAN_POINT('Ctrl Pts',(-11.0924977459054,48.0042149562177,17.1553165902359));
#18313=CARTESIAN_POINT('Ctrl Pts',(-17.8722211123635,47.7205504668825,9.89606518091128));
#18314=CARTESIAN_POINT('Ctrl Pts',(-20.4269419990139,47.4368859775474,0.297378753067758));
#18315=CARTESIAN_POINT('Ctrl Pts',(-18.1527230433581,47.1532214882123,-9.37160816856904));
#18316=CARTESIAN_POINT('Ctrl Pts',(-11.5871908037557,46.8695569988771,-16.8251419854719));
#18317=CARTESIAN_POINT('Ctrl Pts',(-2.28244055807874,46.585892509542,-20.3012033794262));
#18318=CARTESIAN_POINT('Ctrl Pts',(7.56187983711918,46.3022280202068,-18.9780496069259));
#18319=CARTESIAN_POINT('Ctrl Pts',(15.618567857874,46.0185635308717,-13.1684749163659));
#18320=CARTESIAN_POINT('Ctrl Pts',(19.9830182146419,45.7348990415365,-4.24586582304055));
#18321=CARTESIAN_POINT('Ctrl Pts',(19.6234725454198,45.4512345522014,5.6804681860849));
#18322=CARTESIAN_POINT('Ctrl Pts',(14.6249276356951,45.1675700628662,14.2639365255409));
#18323=CARTESIAN_POINT('Ctrl Pts',(6.1690421336071,44.8839055735311,19.4754027611177));
#18324=CARTESIAN_POINT('Ctrl Pts',(-3.74520817655413,44.6002410841959,20.082873531152));
#18325=CARTESIAN_POINT('Ctrl Pts',(-12.7740893021154,44.3165765948608,15.9427424258048));
#18326=CARTESIAN_POINT('Ctrl Pts',(-18.7831689917446,44.0329121055256,8.03373861794982));
#18327=CARTESIAN_POINT('Ctrl Pts',(-20.351897643337,43.7492476161905,-1.77444522854548));
#18328=CARTESIAN_POINT('Ctrl Pts',(-17.1094269777999,43.4655831268553,-11.163149288857));
#18329=CARTESIAN_POINT('Ctrl Pts',(-9.82227876746288,43.1819186375202,-17.9128789804492));
#18330=CARTESIAN_POINT('Ctrl Pts',(-0.213138685564806,42.898254148185,-20.4279946508386));
#18331=CARTESIAN_POINT('Ctrl Pts',(9.44638749380751,42.6145896588499,-18.1139216314637));
#18332=CARTESIAN_POINT('Ctrl Pts',(16.8727826965986,42.3309251695147,-11.5177080023473));
#18333=CARTESIAN_POINT('Ctrl Pts',(20.3104431872471,42.0472606801796,-2.19870213798534));
#18334=CARTESIAN_POINT('Ctrl Pts',(18.9467042160094,41.7635961908444,7.64007806930176));
#18335=CARTESIAN_POINT('Ctrl Pts',(13.1039543936255,41.4799317015093,15.6727397988915));
#18336=CARTESIAN_POINT('Ctrl Pts',(4.16342285401973,41.1962672121741,20.0003575891181));
#18337=CARTESIAN_POINT('Ctrl Pts',(-5.76134404010869,40.912602722839,19.5998803161013));
#18338=CARTESIAN_POINT('Ctrl Pts',(-14.3241261700974,40.6289382335039,14.5659810180111));
#18339=CARTESIAN_POINT('Ctrl Pts',(-19.5006773325508,40.3452737441687,6.08867613901365));
#18340=CARTESIAN_POINT('Ctrl Pts',(-20.0672581074617,40.0616092548336,-3.82799498463215));
#18341=CARTESIAN_POINT('Ctrl Pts',(-15.8899285013867,39.7779447654984,-12.8397260786543));
#18342=CARTESIAN_POINT('Ctrl Pts',(-7.95621143231152,39.4942802761632,-18.8161391682379));
#18343=CARTESIAN_POINT('Ctrl Pts',(1.85835820784766,39.2106157868282,-20.3444070526613));
#18344=CARTESIAN_POINT('Ctrl Pts',(11.2336109894543,38.926951297493,-17.0632463996203));
#18345=CARTESIAN_POINT('Ctrl Pts',(17.9532322189983,38.6432868081578,-9.74832531460192));
#18346=CARTESIAN_POINT('Ctrl Pts',(20.4286999009559,38.3596223188227,-0.12889499355195));
#18347=CARTESIAN_POINT('Ctrl Pts',(18.0748121707474,38.0759578294876,9.52100617250831));
#18348=CARTESIAN_POINT('Ctrl Pts',(11.4480293296981,37.7922933401524,16.9201364657096));
#18349=CARTESIAN_POINT('Ctrl Pts',(2.11492632471884,37.5086288508173,20.3193375935092));
#18350=CARTESIAN_POINT('Ctrl Pts',(-7.71814636969478,37.2249643614821,18.9150366117471));
#18351=CARTESIAN_POINT('Ctrl Pts',(-15.726645213299,36.941299872147,13.0392110278167));
#18352=CARTESIAN_POINT('Ctrl Pts',(-20.017356820919,36.6576353828118,4.08090907120032));
#18353=CARTESIAN_POINT('Ctrl Pts',(-19.5759547942569,36.3739708934767,-5.84212189597385));
#18354=CARTESIAN_POINT('Ctrl Pts',(-14.5067866363524,36.0903064041415,-14.3840722555241));
#18355=CARTESIAN_POINT('Ctrl Pts',(-6.00820670381315,35.8066419148064,-19.5256201937797));
#18356=CARTESIAN_POINT('Ctrl Pts',(3.91071690116573,35.5229774254712,-20.0513015727259));
#18357=CARTESIAN_POINT('Ctrl Pts',(12.9051440864865,35.2393129361361,-15.836844039274));
#18358=CARTESIAN_POINT('Ctrl Pts',(18.8487901790361,34.9556484468009,-7.87854956109791));
#18359=CARTESIAN_POINT('Ctrl Pts',(20.3365688392524,34.6719839574659,1.94224081642136));
#18360=CARTESIAN_POINT('Ctrl Pts',(17.0167789114055,34.3883194681306,11.3038791944104));
#18361=CARTESIAN_POINT('Ctrl Pts',(9.67419956761905,34.1046549787955,17.9932850304986));
#18362=CARTESIAN_POINT('Ctrl Pts',(0.0446620780017708,33.8209904894603,
20.4290480022488));
#18363=CARTESIAN_POINT('Ctrl Pts',(-9.59548876001614,33.5373260001252,18.0354147123321));
#18364=CARTESIAN_POINT('Ctrl Pts',(-16.9671510611812,33.2536615107901,11.3781173646993));
#18365=CARTESIAN_POINT('Ctrl Pts',(-20.327988873431,32.9699970214549,2.03119144706522));
#18366=CARTESIAN_POINT('Ctrl Pts',(-18.882843118214,32.6863325321198,-7.79623688916886));
#18367=CARTESIAN_POINT('Ctrl Pts',(-12.974655776204,32.4026680427846,-15.7799732044501));
#18368=CARTESIAN_POINT('Ctrl Pts',(-3.99747079481186,32.1190035534495,-20.0346838394028));
#18369=CARTESIAN_POINT('Ctrl Pts',(2.61450742368379,31.9298938938927,-19.7111920003019));
#18370=CARTESIAN_POINT('Ctrl Pts',(5.68898199535994,31.8353390641143,-18.7798406199905));
#18371=CARTESIAN_POINT('Ctrl Pts',(2.35247451361281,55.6585629685637,19.4759424235221));
#18372=CARTESIAN_POINT('Ctrl Pts',(-0.835954044174774,55.5640081387853,
19.8610686863525));
#18373=CARTESIAN_POINT('Ctrl Pts',(-7.4024480296698,55.3748984792284,19.0356203314463));
#18374=CARTESIAN_POINT('Ctrl Pts',(-15.5057382293109,55.0912339898934,13.2930048013961));
#18375=CARTESIAN_POINT('Ctrl Pts',(-19.9419529445085,54.8075695005581,4.40957186878231));
#18376=CARTESIAN_POINT('Ctrl Pts',(-19.6646212768537,54.5239050112231,-5.51708469180273));
#18377=CARTESIAN_POINT('Ctrl Pts',(-14.7381916416059,54.2402405218879,-14.1391013081035));
#18378=CARTESIAN_POINT('Ctrl Pts',(-6.32783201705067,53.9565760325528,-19.4188266920463));
#18379=CARTESIAN_POINT('Ctrl Pts',(3.578523961509,53.6729115432176,-20.1078309249584));
#18380=CARTESIAN_POINT('Ctrl Pts',(12.6388680217749,53.3892470538825,-16.043383707438));
#18381=CARTESIAN_POINT('Ctrl Pts',(18.7114006150979,53.1055825645473,-8.18624684292945));
#18382=CARTESIAN_POINT('Ctrl Pts',(20.3605364075023,52.8219180752122,1.60611038358585));
#18383=CARTESIAN_POINT('Ctrl Pts',(17.1964366226151,52.5382535858769,11.0187886481856));
#18384=CARTESIAN_POINT('Ctrl Pts',(9.96708718002274,52.2545890965418,17.8266162724855));
#18385=CARTESIAN_POINT('Ctrl Pts',(0.381514580940291,51.9709246072066,20.4202240336472));
#18386=CARTESIAN_POINT('Ctrl Pts',(-9.29424901920701,51.6872601178715,18.1864792752938));
#18387=CARTESIAN_POINT('Ctrl Pts',(-16.7728468799808,51.4035956285364,11.6534416476308));
#18388=CARTESIAN_POINT('Ctrl Pts',(-20.2863350982357,51.1199311392012,2.36552407582162));
#18389=CARTESIAN_POINT('Ctrl Pts',(-19.0041229241428,50.8362666498662,-7.48160453054787));
#18390=CARTESIAN_POINT('Ctrl Pts',(-13.2293261339785,50.552602160531,-15.5600779385785));
#18391=CARTESIAN_POINT('Ctrl Pts',(-4.32710965711362,50.2689376711959,-19.9601407045388));
#18392=CARTESIAN_POINT('Ctrl Pts',(5.59803780861646,49.9852731818607,-19.641615712896));
#18393=CARTESIAN_POINT('Ctrl Pts',(14.1998061953725,49.7016086925256,-14.6798024199021));
#18394=CARTESIAN_POINT('Ctrl Pts',(19.4447329190163,49.4179442031904,-6.24767610993663));
#18395=CARTESIAN_POINT('Ctrl Pts',(20.0929145454661,49.1342797138553,3.6614041231438));
#18396=CARTESIAN_POINT('Ctrl Pts',(15.9911205946964,48.8506152245201,12.7049264931452));
#18397=CARTESIAN_POINT('Ctrl Pts',(8.10901731720995,48.566950735185,18.7449975520795));
#18398=CARTESIAN_POINT('Ctrl Pts',(-1.69006192324604,48.2832862458497,20.3537413212014));
#18399=CARTESIAN_POINT('Ctrl Pts',(-11.0896096352173,47.9996217565146,17.1508499268804));
#18400=CARTESIAN_POINT('Ctrl Pts',(-17.8675677913534,47.7159572671794,9.89348858073751));
#18401=CARTESIAN_POINT('Ctrl Pts',(-20.4216235152184,47.4322927778444,0.297301325713269));
#18402=CARTESIAN_POINT('Ctrl Pts',(-18.1479966891463,47.1486282885093,-9.36916811923689));
#18403=CARTESIAN_POINT('Ctrl Pts',(-11.5841738917515,46.8649637991741,-16.8207612883998));
#18404=CARTESIAN_POINT('Ctrl Pts',(-2.2818462878682,46.581299309839,-20.2959176337082));
#18405=CARTESIAN_POINT('Ctrl Pts',(7.55991097974546,46.2976348205038,-18.9731083656324));
#18406=CARTESIAN_POINT('Ctrl Pts',(15.6145013118357,46.0139703311687,-13.16504629154));
#18407=CARTESIAN_POINT('Ctrl Pts',(19.9778153135633,45.7303058418335,-4.24476034339613));
#18408=CARTESIAN_POINT('Ctrl Pts',(19.6183632578549,45.4466413524984,5.67898918457795));
#18409=CARTESIAN_POINT('Ctrl Pts',(14.621119799914,45.1629768631631,14.2602226796174));
#18410=CARTESIAN_POINT('Ctrl Pts',(6.1674359239932,44.8793123738281,19.4703320259092));
#18411=CARTESIAN_POINT('Ctrl Pts',(-3.74423305120258,44.5956478844928,20.0776446311312));
#18412=CARTESIAN_POINT('Ctrl Pts',(-12.7707633619448,44.3119833951578,15.9385914756894));
#18413=CARTESIAN_POINT('Ctrl Pts',(-18.7782784907623,44.0283189058226,8.03164690453235));
#18414=CARTESIAN_POINT('Ctrl Pts',(-20.3465986985498,43.7446544164875,-1.77398322311195));
#18415=CARTESIAN_POINT('Ctrl Pts',(-17.1049722625451,43.4609899271523,-11.1602427829002));
#18416=CARTESIAN_POINT('Ctrl Pts',(-9.81972137877189,43.1773254378172,-17.9082150735074));
#18417=CARTESIAN_POINT('Ctrl Pts',(-0.213083191470515,42.893660948482,-20.4226758929682));
#18418=CARTESIAN_POINT('Ctrl Pts',(9.443927974472,42.6099964591469,-18.1092053798253));
#18419=CARTESIAN_POINT('Ctrl Pts',(16.868389595499,42.3263319698117,-11.5147091813111));
#18420=CARTESIAN_POINT('Ctrl Pts',(20.3051550357961,42.0426674804766,-2.19812967042301));
#18421=CARTESIAN_POINT('Ctrl Pts',(18.941771135994,41.7590029911413,7.63808885175711));
#18422=CARTESIAN_POINT('Ctrl Pts',(13.1005425677583,41.4753385018062,15.6686591483147));
#18423=CARTESIAN_POINT('Ctrl Pts',(4.16233883973193,41.191674012471,19.9951501734537));
#18424=CARTESIAN_POINT('Ctrl Pts',(-5.75984398126879,40.9080095231359,19.5947771711538));
#18425=CARTESIAN_POINT('Ctrl Pts',(-14.3203966528292,40.6243450338009,14.5621885299326));
#18426=CARTESIAN_POINT('Ctrl Pts',(-19.4956000167,40.3406805444657,6.08709085398259));
#18427=CARTESIAN_POINT('Ctrl Pts',(-20.0620332731684,40.0570160551306,-3.82699830439993));
#18428=CARTESIAN_POINT('Ctrl Pts',(-15.8857913022283,39.7733515657954,-12.8363830488904));
#18429=CARTESIAN_POINT('Ctrl Pts',(-7.95413990434726,39.4896870764602,-18.8112400829384));
#18430=CARTESIAN_POINT('Ctrl Pts',(1.85787435431672,39.2060225871252,-20.3391100581702));
#18431=CARTESIAN_POINT('Ctrl Pts',(11.2306861376571,38.92235809779,-17.0588037082239));
#18432=CARTESIAN_POINT('Ctrl Pts',(17.9485578054405,38.6386936084548,-9.74578718088502));
#18433=CARTESIAN_POINT('Ctrl Pts',(20.4233809594614,38.3550291191197,-0.128861433661739));
#18434=CARTESIAN_POINT('Ctrl Pts',(18.0701061018895,38.0713646297846,9.51852722499672));
#18435=CARTESIAN_POINT('Ctrl Pts',(11.4450486506248,37.7877001404493,16.9157310352918));
#18436=CARTESIAN_POINT('Ctrl Pts',(2.11437566954724,37.5040356511143,20.3140471262575));
#18437=CARTESIAN_POINT('Ctrl Pts',(-7.71613682582219,37.2203711617791,18.9101117769003));
#18438=CARTESIAN_POINT('Ctrl Pts',(-15.7225505275519,36.9367066724439,13.0358160589347));
#18439=CARTESIAN_POINT('Ctrl Pts',(-20.0121449792825,36.6530421831088,4.07984654069534));
#18440=CARTESIAN_POINT('Ctrl Pts',(-19.570857878601,36.3693776937737,-5.84060080529386));
#18441=CARTESIAN_POINT('Ctrl Pts',(-14.5030095606927,36.0857132044385,-14.3803271303707));
#18442=CARTESIAN_POINT('Ctrl Pts',(-6.00664236988544,35.8020487151034,-19.5205363835633));
#18443=CARTESIAN_POINT('Ctrl Pts',(3.90969868212814,35.5183842257682,-20.0460808931517));
#18444=CARTESIAN_POINT('Ctrl Pts',(12.9017840257226,35.2347197364331,-15.8327206611571));
#18445=CARTESIAN_POINT('Ctrl Pts',(18.8438825892667,34.9510552470979,-7.87649825435995));
#18446=CARTESIAN_POINT('Ctrl Pts',(20.3312738920437,34.6673907577629,1.94173512410548));
#18447=CARTESIAN_POINT('Ctrl Pts',(17.0123483056708,34.3837262684276,11.3009360443548));
#18448=CARTESIAN_POINT('Ctrl Pts',(9.67168075942046,34.1000617790925,17.988600194117));
#18449=CARTESIAN_POINT('Ctrl Pts',(0.0446503983630494,33.8163972897572,
20.4237289590255));
#18450=CARTESIAN_POINT('Ctrl Pts',(-9.59299031791114,33.5327328004222,18.0307189233321));
#18451=CARTESIAN_POINT('Ctrl Pts',(-16.9627335925823,33.2490683110871,11.375154844335));
#18452=CARTESIAN_POINT('Ctrl Pts',(-20.3226957496675,32.9654038217519,2.03066268125984));
#18453=CARTESIAN_POINT('Ctrl Pts',(-18.8779274714526,32.6817393324168,-7.79420718800329));
#18454=CARTESIAN_POINT('Ctrl Pts',(-12.9712759915485,32.3980748430816,-15.7758642817733));
#18455=CARTESIAN_POINT('Ctrl Pts',(-3.99643345408108,32.1144103537465,-20.0294682376252));
#18456=CARTESIAN_POINT('Ctrl Pts',(2.61383238833494,31.9253006941897,-19.7060586818794));
#18457=CARTESIAN_POINT('Ctrl Pts',(5.68750092507729,31.8307458644113,-18.7749514739398));
#18458=CARTESIAN_POINT('Ctrl Pts',(2.35186191061921,55.6539697688606,19.4708707338767));
#18459=CARTESIAN_POINT('Ctrl Pts',(-0.835730517712384,55.5594149390822,
19.855896001685));
#18460=CARTESIAN_POINT('Ctrl Pts',(-7.40052372490683,55.3703052795254,19.0306629501947));
#18461=CARTESIAN_POINT('Ctrl Pts',(-15.5016983482262,55.0866407901903,13.2895427859857));
#18462=CARTESIAN_POINT('Ctrl Pts',(-19.9367602075072,54.8029763008551,4.40842349935545));
#18463=CARTESIAN_POINT('Ctrl Pts',(-19.6594995289409,54.51931181152,-5.51564787213054));
#18464=CARTESIAN_POINT('Ctrl Pts',(-14.7343535237793,54.2356473221848,-14.1354189980568));
#18465=CARTESIAN_POINT('Ctrl Pts',(-6.32618393068655,53.9519828328497,-19.4137693747118));
#18466=CARTESIAN_POINT('Ctrl Pts',(3.5775919401194,53.6683183435145,-20.1025941613248));
#18467=CARTESIAN_POINT('Ctrl Pts',(12.6355764578951,53.3846538541794,-16.0392054669125));
#18468=CARTESIAN_POINT('Ctrl Pts',(18.7065275181928,53.1009893648442,-8.18411486591757));
#18469=CARTESIAN_POINT('Ctrl Pts',(20.355233839487,52.8173248755091,1.60569209767359));
#18470=CARTESIAN_POINT('Ctrl Pts',(17.1919580836104,52.5336603861739,11.015918981818));
#18471=CARTESIAN_POINT('Ctrl Pts',(9.9644914139466,52.2499958968388,17.8219736165744));
#18472=CARTESIAN_POINT('Ctrl Pts',(0.381415220757358,51.9663314075036,20.4149059143575));
#18473=CARTESIAN_POINT('Ctrl Pts',(-9.29182848092971,51.6826669181685,18.181742898894));
#18474=CARTESIAN_POINT('Ctrl Pts',(-16.7684786616583,51.3990024288333,11.6504066959607));
#18475=CARTESIAN_POINT('Ctrl Pts',(-20.2810518480289,51.1153379394982,2.36490801307118));
#18476=CARTESIAN_POINT('Ctrl Pts',(-18.9991736056591,50.8316734501631,-7.47965606682882));
#18477=CARTESIAN_POINT('Ctrl Pts',(-13.2258807684735,50.5480089608279,-15.5560255662346));
#18478=CARTESIAN_POINT('Ctrl Pts',(-4.32598273092673,50.2643444714928,-19.9549424065277));
#18479=CARTESIAN_POINT('Ctrl Pts',(5.59657988960176,49.9806799821576,-19.636500369603));
#18480=CARTESIAN_POINT('Ctrl Pts',(14.1961080839485,49.6970154928225,-14.6759793011752));
#18481=CARTESIAN_POINT('Ctrl Pts',(19.4396688506857,49.4133510034873,-6.24604900305533));
#18482=CARTESIAN_POINT('Ctrl Pts',(20.0876816686406,49.1296865141522,3.66045056925605));
#18483=CARTESIAN_POINT('Ctrl Pts',(15.9869559642162,48.846022024817,12.7016176991295));
#18484=CARTESIAN_POINT('Ctrl Pts',(8.10690545391116,48.5623575354819,18.7401157185831));
#18485=CARTESIAN_POINT('Ctrl Pts',(-1.68962177376686,48.2786930461467,20.3484405162329));
#18486=CARTESIAN_POINT('Ctrl Pts',(-11.0867215245292,47.9950285568116,17.1463832635249));
#18487=CARTESIAN_POINT('Ctrl Pts',(-17.8629144703433,47.7113640674764,9.89091198056374));
#18488=CARTESIAN_POINT('Ctrl Pts',(-20.4163050314229,47.4276995781413,0.297223898358779));
#18489=CARTESIAN_POINT('Ctrl Pts',(-18.1432703349345,47.1440350888062,-9.36672806990475));
#18490=CARTESIAN_POINT('Ctrl Pts',(-11.5811569797474,46.860370599471,-16.8163805913277));
#18491=CARTESIAN_POINT('Ctrl Pts',(-2.28125201765766,46.5767061101359,-20.2906318879902));
#18492=CARTESIAN_POINT('Ctrl Pts',(7.55794212237173,46.2930416208007,-18.9681671243389));
#18493=CARTESIAN_POINT('Ctrl Pts',(15.6104347657974,46.0093771314656,-13.1616176667141));
#18494=CARTESIAN_POINT('Ctrl Pts',(19.9726124124846,45.7257126421304,-4.2436548637517));
#18495=CARTESIAN_POINT('Ctrl Pts',(19.61325397029,45.4420481527953,5.67751018307102));
#18496=CARTESIAN_POINT('Ctrl Pts',(14.617311964133,45.1583836634601,14.256508833694));
#18497=CARTESIAN_POINT('Ctrl Pts',(6.1658297143793,44.874719174125,19.4652612907007));
#18498=CARTESIAN_POINT('Ctrl Pts',(-3.74325792585103,44.5910546847898,20.0724157311104));
#18499=CARTESIAN_POINT('Ctrl Pts',(-12.7674374217743,44.3073901954547,15.934440525574));
#18500=CARTESIAN_POINT('Ctrl Pts',(-18.77338798978,44.0237257061195,8.02955519111489));
#18501=CARTESIAN_POINT('Ctrl Pts',(-20.3412997537626,43.7400612167844,-1.77352121767841));
#18502=CARTESIAN_POINT('Ctrl Pts',(-17.1005175472903,43.4563967274492,-11.1573362769433));
#18503=CARTESIAN_POINT('Ctrl Pts',(-9.81716399008091,43.1727322381141,-17.9035511665657));
#18504=CARTESIAN_POINT('Ctrl Pts',(-0.213027697376223,42.8890677487789,
-20.4173571350978));
#18505=CARTESIAN_POINT('Ctrl Pts',(9.44146845513648,42.6054032594438,-18.1044891281869));
#18506=CARTESIAN_POINT('Ctrl Pts',(16.8639964943994,42.3217387701086,-11.5117103602749));
#18507=CARTESIAN_POINT('Ctrl Pts',(20.2998668843451,42.0380742807735,-2.19755720286068));
#18508=CARTESIAN_POINT('Ctrl Pts',(18.9368380559786,41.7544097914383,7.63609963421245));
#18509=CARTESIAN_POINT('Ctrl Pts',(13.0971307418911,41.4707453021032,15.6645784977378));
#18510=CARTESIAN_POINT('Ctrl Pts',(4.16125482544413,41.187080812768,19.9899427577892));
#18511=CARTESIAN_POINT('Ctrl Pts',(-5.75834392242889,40.9034163234329,19.5896740262063));
#18512=CARTESIAN_POINT('Ctrl Pts',(-14.3166671355611,40.6197518340978,14.5583960418542));
#18513=CARTESIAN_POINT('Ctrl Pts',(-19.4905227008492,40.3360873447626,6.08550556895152));
#18514=CARTESIAN_POINT('Ctrl Pts',(-20.056808438875,40.0524228554275,-3.82600162416772));
#18515=CARTESIAN_POINT('Ctrl Pts',(-15.8816541030699,39.7687583660923,-12.8330400191265));
#18516=CARTESIAN_POINT('Ctrl Pts',(-7.95206837638299,39.4850938767571,-18.8063409976389));
#18517=CARTESIAN_POINT('Ctrl Pts',(1.85739050078578,39.2014293874221,-20.3338130636791));
#18518=CARTESIAN_POINT('Ctrl Pts',(11.22776128586,38.9177648980869,-17.0543610168275));
#18519=CARTESIAN_POINT('Ctrl Pts',(17.9438833918827,38.6341004087517,-9.74324904716811));
#18520=CARTESIAN_POINT('Ctrl Pts',(20.418062017967,38.3504359194166,-0.128827873771525));
#18521=CARTESIAN_POINT('Ctrl Pts',(18.0654000330317,38.0667714300815,9.51604827748511));
#18522=CARTESIAN_POINT('Ctrl Pts',(11.4420679715514,37.7831069407463,16.911325604874));
#18523=CARTESIAN_POINT('Ctrl Pts',(2.11382501437564,37.4994424514112,20.3087566590058));
#18524=CARTESIAN_POINT('Ctrl Pts',(-7.7141272819496,37.215777962076,18.9051869420536));
#18525=CARTESIAN_POINT('Ctrl Pts',(-15.7184558418048,36.9321134727409,13.0324210900526));
#18526=CARTESIAN_POINT('Ctrl Pts',(-20.0069331376461,36.6484489834057,4.07878401019037));
#18527=CARTESIAN_POINT('Ctrl Pts',(-19.5657609629451,36.3647844940706,-5.83907971461386));
#18528=CARTESIAN_POINT('Ctrl Pts',(-14.4992324850331,36.0811200047354,-14.3765820052173));
#18529=CARTESIAN_POINT('Ctrl Pts',(-6.00507803595772,35.7974555154003,-19.515452573347));
#18530=CARTESIAN_POINT('Ctrl Pts',(3.90868046309055,35.5137910260651,-20.0408602135774));
#18531=CARTESIAN_POINT('Ctrl Pts',(12.8984239649587,35.23012653673,-15.8285972830403));
#18532=CARTESIAN_POINT('Ctrl Pts',(18.8389749994973,34.9464620473948,-7.87444694762198));
#18533=CARTESIAN_POINT('Ctrl Pts',(20.3259789448351,34.6627975580598,1.94122943178962));
#18534=CARTESIAN_POINT('Ctrl Pts',(17.0079176999362,34.3791330687245,11.2979928942992));
#18535=CARTESIAN_POINT('Ctrl Pts',(9.66916195122188,34.0954685793894,17.9839153577354));
#18536=CARTESIAN_POINT('Ctrl Pts',(0.0446387187243297,33.8118040900542,
20.4184099158022));
#18537=CARTESIAN_POINT('Ctrl Pts',(-9.59049187580613,33.5281396007191,18.026023134332));
#18538=CARTESIAN_POINT('Ctrl Pts',(-16.9583161239834,33.244475111384,11.3721923239707));
#18539=CARTESIAN_POINT('Ctrl Pts',(-20.3174026259039,32.9608106220488,2.03013391545447));
#18540=CARTESIAN_POINT('Ctrl Pts',(-18.8730118246912,32.6771461327137,-7.79217748683771));
#18541=CARTESIAN_POINT('Ctrl Pts',(-12.9678962068931,32.3934816433785,-15.7717553590965));
#18542=CARTESIAN_POINT('Ctrl Pts',(-3.9953961133503,32.1098171540434,-20.0242526358475));
#18543=CARTESIAN_POINT('Ctrl Pts',(2.6131573529861,31.9207074944866,-19.7009253634569));
#18544=CARTESIAN_POINT('Ctrl Pts',(5.68601985479465,31.8261526647082,-18.7700623278891));
#18545=CARTESIAN_POINT('Ctrl Pts',(2.35124930762562,55.6493765691575,19.4657990442313));
#18546=CARTESIAN_POINT('Ctrl Pts',(-0.835506991249996,55.5548217393791,
19.8507233170175));
#18547=CARTESIAN_POINT('Ctrl Pts',(-7.39859942014385,55.3657120798223,19.025705568943));
#18548=CARTESIAN_POINT('Ctrl Pts',(-15.4976584671414,55.0820475904872,13.2860807705753));
#18549=CARTESIAN_POINT('Ctrl Pts',(-19.931567470506,54.798383101152,4.40727512992858));
#18550=CARTESIAN_POINT('Ctrl Pts',(-19.654377781028,54.5147186118169,-5.51421105245834));
#18551=CARTESIAN_POINT('Ctrl Pts',(-14.7305154059527,54.2310541224818,-14.13173668801));
#18552=CARTESIAN_POINT('Ctrl Pts',(-6.32453584432243,53.9473896331466,-19.4087120573774));
#18553=CARTESIAN_POINT('Ctrl Pts',(3.57665991872979,53.6637251438114,-20.0973573976911));
#18554=CARTESIAN_POINT('Ctrl Pts',(12.6322848940153,53.3800606544763,-16.035027226387));
#18555=CARTESIAN_POINT('Ctrl Pts',(18.7016544212876,53.0963961651411,-8.18198288890569));
#18556=CARTESIAN_POINT('Ctrl Pts',(20.3499312714717,52.812731675806,1.60527381176133));
#18557=CARTESIAN_POINT('Ctrl Pts',(17.1874795446057,52.5290671864708,11.0130493154504));
#18558=CARTESIAN_POINT('Ctrl Pts',(9.96189564787046,52.2454026971357,17.8173309606632));
#18559=CARTESIAN_POINT('Ctrl Pts',(0.381315860574426,51.9617382078005,20.4095877950678));
#18560=CARTESIAN_POINT('Ctrl Pts',(-9.2894079426524,51.6780737184654,18.1770065224941));
#18561=CARTESIAN_POINT('Ctrl Pts',(-16.7641104433357,51.3944092291302,11.6473717442906));
#18562=CARTESIAN_POINT('Ctrl Pts',(-20.2757685978221,51.1107447397951,2.36429195032073));
#18563=CARTESIAN_POINT('Ctrl Pts',(-18.9942242871754,50.82708025046,-7.47770760310978));
#18564=CARTESIAN_POINT('Ctrl Pts',(-13.2224354029684,50.5434157611248,-15.5519731938906));
#18565=CARTESIAN_POINT('Ctrl Pts',(-4.32485580473984,50.2597512717897,-19.9497441085165));
#18566=CARTESIAN_POINT('Ctrl Pts',(5.59512197058706,49.9760867824545,-19.6313850263099));
#18567=CARTESIAN_POINT('Ctrl Pts',(14.1924099725245,49.6924222931194,-14.6721561824483));
#18568=CARTESIAN_POINT('Ctrl Pts',(19.4346047823551,49.4087578037842,-6.24442189617403));
#18569=CARTESIAN_POINT('Ctrl Pts',(20.0824487918151,49.1250933144491,3.6594970153683));
#18570=CARTESIAN_POINT('Ctrl Pts',(15.982791333736,48.8414288251139,12.6983089051138));
#18571=CARTESIAN_POINT('Ctrl Pts',(8.10479359061236,48.5577643357788,18.7352338850867));
#18572=CARTESIAN_POINT('Ctrl Pts',(-1.68918162428767,48.2740998464436,20.3431397112644));
#18573=CARTESIAN_POINT('Ctrl Pts',(-11.0838334138411,47.9904353571085,17.1419166001694));
#18574=CARTESIAN_POINT('Ctrl Pts',(-17.8582611493331,47.7067708677733,9.88833538038999));
#18575=CARTESIAN_POINT('Ctrl Pts',(-20.4109865476274,47.4231063784382,0.297146471004289));
#18576=CARTESIAN_POINT('Ctrl Pts',(-18.1385439807228,47.1394418891031,-9.3642880205726));
#18577=CARTESIAN_POINT('Ctrl Pts',(-11.5781400677432,46.8557773997679,-16.8119998942556));
#18578=CARTESIAN_POINT('Ctrl Pts',(-2.28065774744712,46.5721129104328,-20.2853461422722));
#18579=CARTESIAN_POINT('Ctrl Pts',(7.55597326499801,46.2884484210976,-18.9632258830455));
#18580=CARTESIAN_POINT('Ctrl Pts',(15.6063682197591,46.0047839317625,-13.1581890418883));
#18581=CARTESIAN_POINT('Ctrl Pts',(19.967409511406,45.7211194424273,-4.24254938410727));
#18582=CARTESIAN_POINT('Ctrl Pts',(19.6081446827251,45.4374549530922,5.67603118156409));
#18583=CARTESIAN_POINT('Ctrl Pts',(14.6135041283519,45.153790463757,14.2527949877705));
#18584=CARTESIAN_POINT('Ctrl Pts',(6.16422350476539,44.8701259744219,19.4601905554922));
#18585=CARTESIAN_POINT('Ctrl Pts',(-3.74228280049948,44.5864614850867,20.0671868310897));
#18586=CARTESIAN_POINT('Ctrl Pts',(-12.7641114816037,44.3027969957516,15.9302895754586));
#18587=CARTESIAN_POINT('Ctrl Pts',(-18.7684974887977,44.0191325064164,8.02746347769743));
#18588=CARTESIAN_POINT('Ctrl Pts',(-20.3360008089754,43.7354680170813,-1.77305921224488));
#18589=CARTESIAN_POINT('Ctrl Pts',(-17.0960628320355,43.4518035277461,-11.1544297709865));
#18590=CARTESIAN_POINT('Ctrl Pts',(-9.81460660138991,43.168139038411,-17.8988872596239));
#18591=CARTESIAN_POINT('Ctrl Pts',(-0.212972203281932,42.8844745490758,
-20.4120383772274));
#18592=CARTESIAN_POINT('Ctrl Pts',(9.43900893580097,42.6008100597407,-18.0997728765485));
#18593=CARTESIAN_POINT('Ctrl Pts',(16.8596033932998,42.3171455704055,-11.5087115392387));
#18594=CARTESIAN_POINT('Ctrl Pts',(20.2945787328941,42.0334810810704,-2.19698473529835));
#18595=CARTESIAN_POINT('Ctrl Pts',(18.9319049759631,41.7498165917352,7.6341104166678));
#18596=CARTESIAN_POINT('Ctrl Pts',(13.093718916024,41.4661521024001,15.6604978471609));
#18597=CARTESIAN_POINT('Ctrl Pts',(4.16017081115633,41.1824876130649,19.9847353421248));
#18598=CARTESIAN_POINT('Ctrl Pts',(-5.75684386358899,40.8988231237298,19.5845708812588));
#18599=CARTESIAN_POINT('Ctrl Pts',(-14.3129376182929,40.6151586343947,14.5546035537758));
#18600=CARTESIAN_POINT('Ctrl Pts',(-19.4854453849984,40.3314941450595,6.08392028392046));
#18601=CARTESIAN_POINT('Ctrl Pts',(-20.0515836045816,40.0478296557244,-3.8250049439355));
#18602=CARTESIAN_POINT('Ctrl Pts',(-15.8775169039115,39.7641651663892,-12.8296969893626));
#18603=CARTESIAN_POINT('Ctrl Pts',(-7.94999684841872,39.480500677054,-18.8014419123395));
#18604=CARTESIAN_POINT('Ctrl Pts',(1.85690664725484,39.196836187719,-20.3285160691879));
#18605=CARTESIAN_POINT('Ctrl Pts',(11.2248364340628,38.9131716983838,-17.049918325431));
#18606=CARTESIAN_POINT('Ctrl Pts',(17.9392089783248,38.6295072090486,-9.7407109134512));
#18607=CARTESIAN_POINT('Ctrl Pts',(20.4127430764725,38.3458427197135,-0.128794313881315));
#18608=CARTESIAN_POINT('Ctrl Pts',(18.0606939641738,38.0621782303784,9.51356932997351));
#18609=CARTESIAN_POINT('Ctrl Pts',(11.4390872924781,37.7785137410432,16.9069201744562));
#18610=CARTESIAN_POINT('Ctrl Pts',(2.11327435920404,37.4948492517081,20.3034661917541));
#18611=CARTESIAN_POINT('Ctrl Pts',(-7.712117738077,37.2111847623729,18.9002621072068));
#18612=CARTESIAN_POINT('Ctrl Pts',(-15.7143611560578,36.9275202730378,13.0290261211706));
#18613=CARTESIAN_POINT('Ctrl Pts',(-20.0017212960097,36.6438557837026,4.07772147968539));
#18614=CARTESIAN_POINT('Ctrl Pts',(-19.5606640472892,36.3601912943675,-5.83755862393387));
#18615=CARTESIAN_POINT('Ctrl Pts',(-14.4954554093735,36.0765268050323,-14.3728368800639));
#18616=CARTESIAN_POINT('Ctrl Pts',(-6.00351370203,35.7928623156972,-19.5103687631306));
#18617=CARTESIAN_POINT('Ctrl Pts',(3.90766224405295,35.509197826362,-20.0356395340032));
#18618=CARTESIAN_POINT('Ctrl Pts',(12.8950639041948,35.2255333370269,-15.8244739049234));
#18619=CARTESIAN_POINT('Ctrl Pts',(18.8340674097279,34.9418688476917,-7.87239564088401));
#18620=CARTESIAN_POINT('Ctrl Pts',(20.3206839976264,34.6582043583567,1.94072373947375));
#18621=CARTESIAN_POINT('Ctrl Pts',(17.0034870942015,34.3745398690214,11.2950497442436));
#18622=CARTESIAN_POINT('Ctrl Pts',(9.6666431430233,34.0908753796863,17.9792305213538));
#18623=CARTESIAN_POINT('Ctrl Pts',(0.04462703908561,33.8072108903511,20.4130908725788));
#18624=CARTESIAN_POINT('Ctrl Pts',(-9.58799343370113,33.523546401016,18.0213273453319));
#18625=CARTESIAN_POINT('Ctrl Pts',(-16.9538986553845,33.2398819116809,11.3692298036064));
#18626=CARTESIAN_POINT('Ctrl Pts',(-20.3121095021403,32.9562174223457,2.0296051496491));
#18627=CARTESIAN_POINT('Ctrl Pts',(-18.8680961779298,32.6725529330106,-7.79014778567214));
#18628=CARTESIAN_POINT('Ctrl Pts',(-12.9645164222377,32.3888884436754,-15.7676464364197));
#18629=CARTESIAN_POINT('Ctrl Pts',(-3.99435877261951,32.1052239543403,-20.0190370340698));
#18630=CARTESIAN_POINT('Ctrl Pts',(2.61248231763726,31.9161142947835,-19.6957920450345));
#18631=CARTESIAN_POINT('Ctrl Pts',(5.684538784512,31.8215594650051,-18.7651731818384));
#18632=CARTESIAN_POINT('Ctrl Pts',(2.32499489361428,55.4525251533119,19.2484409165708));
#18633=CARTESIAN_POINT('Ctrl Pts',(-0.825927285719014,55.3579703235335,
19.6290368312674));
#18634=CARTESIAN_POINT('Ctrl Pts',(-7.31612921601654,55.1688606639768,18.813246372444));
#18635=CARTESIAN_POINT('Ctrl Pts',(-15.3245207063658,54.8851961746416,13.1377086815575));
#18636=CARTESIAN_POINT('Ctrl Pts',(-19.7090215990246,54.6015316853065,4.35805929734841));
#18637=CARTESIAN_POINT('Ctrl Pts',(-19.4348742990482,54.3178671959714,-5.45263306650719));
#18638=CARTESIAN_POINT('Ctrl Pts',(-14.5660246419556,54.0342027066362,-13.9739234002933));
#18639=CARTESIAN_POINT('Ctrl Pts',(-6.25390357157437,53.750538217301,-19.1919698858997));
#18640=CARTESIAN_POINT('Ctrl Pts',(3.53671614488966,53.4668737279659,-19.8729246705337));
#18641=CARTESIAN_POINT('Ctrl Pts',(12.491217870594,53.1832092386308,-15.8559597752955));
#18642=CARTESIAN_POINT('Ctrl Pts',(18.492807411069,52.8995447492956,-8.0906124455394));
#18643=CARTESIAN_POINT('Ctrl Pts',(20.1226783565312,52.6158802599605,1.58734727266439));
#18644=CARTESIAN_POINT('Ctrl Pts',(16.9955421586899,52.3322157706253,10.8900636139818));
#18645=CARTESIAN_POINT('Ctrl Pts',(9.85064853032163,52.0485512812902,17.6183599930405));
#18646=CARTESIAN_POINT('Ctrl Pts',(0.37705756702019,51.764886791955,20.1816683969376));
#18647=CARTESIAN_POINT('Ctrl Pts',(-9.18567058791066,51.4812223026199,17.9740189624988));
#18648=CARTESIAN_POINT('Ctrl Pts',(-16.5769010866546,51.1975578132847,11.5173023870012));
#18649=CARTESIAN_POINT('Ctrl Pts',(-20.0493435889592,50.9138933239496,2.33788926101594));
#18650=CARTESIAN_POINT('Ctrl Pts',(-18.782110637875,50.6302288346144,-7.39420201515054));
#18651=CARTESIAN_POINT('Ctrl Pts',(-13.0747768813237,50.3465643452793,-15.3783000934356));
#18652=CARTESIAN_POINT('Ctrl Pts',(-4.27655896815896,50.0628998559441,-19.7269599080372));
#18653=CARTESIAN_POINT('Ctrl Pts',(5.53263972709995,49.779235366609,-19.4121560280371));
#18654=CARTESIAN_POINT('Ctrl Pts',(14.0339194829231,49.4955708772738,-14.5083082370103));
#18655=CARTESIAN_POINT('Ctrl Pts',(19.2175732824715,49.2119063879387,-6.17468874411822));
#18656=CARTESIAN_POINT('Ctrl Pts',(19.8581826421499,48.9282418986035,3.61863042017902));
#18657=CARTESIAN_POINT('Ctrl Pts',(15.8043071702995,48.6445774092684,12.5565034472994));
#18658=CARTESIAN_POINT('Ctrl Pts',(8.01428516352118,48.3609129199332,18.5260124495264));
#18659=CARTESIAN_POINT('Ctrl Pts',(-1.67031807517956,48.0772484305981,20.1159623554698));
#18660=CARTESIAN_POINT('Ctrl Pts',(-10.9600572414944,47.7935839412629,16.9504881706475));
#18661=CARTESIAN_POINT('Ctrl Pts',(-17.6588331060421,47.5099194519278,9.77790965865729));
#18662=CARTESIAN_POINT('Ctrl Pts',(-20.18305152782,47.2262549625926,0.293828155811846));
#18663=CARTESIAN_POINT('Ctrl Pts',(-17.9359859430751,46.9425904732575,-9.25971447776634));
#18664=CARTESIAN_POINT('Ctrl Pts',(-11.4488438389931,46.6589259839223,-16.6242557340227));
#18665=CARTESIAN_POINT('Ctrl Pts',(-2.2551890241383,46.3752614945872,-20.0588141829296));
#18666=CARTESIAN_POINT('Ctrl Pts',(7.47159366326693,46.0915970052521,-18.7514583990392));
#18667=CARTESIAN_POINT('Ctrl Pts',(15.4320876752591,45.8079325159169,-13.0112479779224));
#18668=CARTESIAN_POINT('Ctrl Pts',(19.7444280366068,45.5242680265818,-4.19517168506042));
#18669=CARTESIAN_POINT('Ctrl Pts',(19.3891752156577,45.2406035372466,5.61264540269537));
#18670=CARTESIAN_POINT('Ctrl Pts',(14.4503111663073,44.9569390479115,14.0936301624802));
#18671=CARTESIAN_POINT('Ctrl Pts',(6.09538594988381,44.6732745585763,19.2428733322712));
#18672=CARTESIAN_POINT('Ctrl Pts',(-3.70049171400454,44.3896100692412,19.8430911159138));
#18673=CARTESIAN_POINT('Ctrl Pts',(-12.6215711885806,44.105945579906,15.7523917133707));
#18674=CARTESIAN_POINT('Ctrl Pts',(-18.5589045895573,43.8222810905709,7.93781861694916));
#18675=CARTESIAN_POINT('Ctrl Pts',(-20.1089031752381,43.5386166012357,-1.75325897937906));
#18676=CARTESIAN_POINT('Ctrl Pts',(-16.9051464639723,43.2549521119006,-11.02986522998));
#18677=CARTESIAN_POINT('Ctrl Pts',(-9.70500422891889,42.9712876225654,-17.6990055335474));
#18678=CARTESIAN_POINT('Ctrl Pts',(-0.210593884955166,42.6876231332303,
-20.1840916113531));
#18679=CARTESIAN_POINT('Ctrl Pts',(9.33360096427893,42.4039586438951,-17.8976478063316));
#18680=CARTESIAN_POINT('Ctrl Pts',(16.6713276318887,42.12029415456,-11.3801906376871));
#18681=CARTESIAN_POINT('Ctrl Pts',(20.0679436707092,41.8366296652248,-2.17245041119846));
#18682=CARTESIAN_POINT('Ctrl Pts',(18.7204872610169,41.5529651758897,7.54885823618261));
#18683=CARTESIAN_POINT('Ctrl Pts',(12.9474978074302,41.2693006865546,15.4856128224382));
#18684=CARTESIAN_POINT('Ctrl Pts',(4.11371305596487,40.9856361972194,19.7615603850772));
#18685=CARTESIAN_POINT('Ctrl Pts',(-5.69255562759324,40.7019717078843,19.3658646692227));
#18686=CARTESIAN_POINT('Ctrl Pts',(-14.1531011639442,40.4183072185491,14.3920683504143));
#18687=CARTESIAN_POINT('Ctrl Pts',(-19.2678461342498,40.134642729214,6.01597949687477));
#18688=CARTESIAN_POINT('Ctrl Pts',(-19.8276621348665,39.8509782398788,-3.78229007684054));
#18689=CARTESIAN_POINT('Ctrl Pts',(-15.7002083685513,39.5673137505437,-12.686424285195));
#18690=CARTESIAN_POINT('Ctrl Pts',(-7.8612170785216,39.2836492612085,-18.5914811137912));
#18691=CARTESIAN_POINT('Ctrl Pts',(1.83617006735736,38.9999847718734,-20.1015020195678));
#18692=CARTESIAN_POINT('Ctrl Pts',(11.0994856427547,38.7163202825382,-16.859517265584));
#18693=CARTESIAN_POINT('Ctrl Pts',(17.7388769687032,38.4326557932031,-9.63193375415516));
#18694=CARTESIAN_POINT('Ctrl Pts',(20.1847884409948,38.148991303868,-0.12735603287229));
#18695=CARTESIAN_POINT('Ctrl Pts',(17.8590052988363,37.8653268145328,9.4073287223333));
#18696=CARTESIAN_POINT('Ctrl Pts',(11.3113439036215,37.5816623251977,16.7181160136924));
#18697=CARTESIAN_POINT('Ctrl Pts',(2.08967485184964,37.2979978358625,20.0767318809684));
#18698=CARTESIAN_POINT('Ctrl Pts',(-7.62599442925154,37.0143333465273,18.6891977566313));
#18699=CARTESIAN_POINT('Ctrl Pts',(-15.5388746240397,36.7306688571922,12.8835274547979));
#18700=CARTESIAN_POINT('Ctrl Pts',(-19.7783566544479,36.447004367857,4.03218445804355));
#18701=CARTESIAN_POINT('Ctrl Pts',(-19.3422248048934,36.163339878522,-5.77236902336261));
#18702=CARTESIAN_POINT('Ctrl Pts',(-14.3335807382467,35.8796753891867,-14.2123315163459));
#18703=CARTESIAN_POINT('Ctrl Pts',(-5.93647081941352,35.5960108998517,-19.2924911824296));
#18704=CARTESIAN_POINT('Ctrl Pts',(3.86402428529894,35.3123464105164,-19.8118961236782));
#18705=CARTESIAN_POINT('Ctrl Pts',(12.7510613000282,35.0286819211814,-15.6477576999141));
#18706=CARTESIAN_POINT('Ctrl Pts',(18.6237421338962,34.7450174318461,-7.78448249497116));
#18707=CARTESIAN_POINT('Ctrl Pts',(20.093757688683,34.4613529425111,1.91905121165081));
#18708=CARTESIAN_POINT('Ctrl Pts',(16.813603991288,34.1776884531758,11.1689147418606));
#18709=CARTESIAN_POINT('Ctrl Pts',(9.55869422022682,33.8940239638408,17.778451819285));
#18710=CARTESIAN_POINT('Ctrl Pts',(0.0441264831404723,33.6103594745056,
20.1851318772931));
#18711=CARTESIAN_POINT('Ctrl Pts',(-9.48091734348675,33.3266949851705,17.8200792453289));
#18712=CARTESIAN_POINT('Ctrl Pts',(-16.7645785725748,33.0430304958353,11.2422646451366));
#18713=CARTESIAN_POINT('Ctrl Pts',(-20.0852613408449,32.7593660065002,2.0069437579902));
#18714=CARTESIAN_POINT('Ctrl Pts',(-18.6574256024406,32.475701517165,-7.70316059286179));
#18715=CARTESIAN_POINT('Ctrl Pts',(-12.8196685084334,32.1920370278299,-15.5915497502714));
#18716=CARTESIAN_POINT('Ctrl Pts',(-3.94990131272888,31.9083725384947,-19.7955112435984));
#18717=CARTESIAN_POINT('Ctrl Pts',(2.58355223125832,31.7192628789379,-19.4757926840709));
#18718=CARTESIAN_POINT('Ctrl Pts',(5.62106434382722,31.6247080491596,-18.5556383510944));
#18719=CARTESIAN_POINT('Ctrl Pts',(2.29623240287978,54.9887272875339,19.0103186286308));
#18720=CARTESIAN_POINT('Ctrl Pts',(-0.815983788566323,54.8941724577555,
19.3862392958837));
#18721=CARTESIAN_POINT('Ctrl Pts',(-7.22546411714879,54.7050627981988,18.5805245364269));
#18722=CARTESIAN_POINT('Ctrl Pts',(-15.1350380983662,54.4213983088636,12.9752015336346));
#18723=CARTESIAN_POINT('Ctrl Pts',(-19.4651871309031,54.1377338195285,4.30414963445148));
#18724=CARTESIAN_POINT('Ctrl Pts',(-19.1944890608874,53.8540693301933,-5.38518456035737));
#18725=CARTESIAN_POINT('Ctrl Pts',(-14.3858367459639,53.5704048408582,-13.8010697766533));
#18726=CARTESIAN_POINT('Ctrl Pts',(-6.17654920598262,53.286740351523,-18.9545697240664));
#18727=CARTESIAN_POINT('Ctrl Pts',(3.4929702879451,53.0030758621879,-19.6271015565293));
#18728=CARTESIAN_POINT('Ctrl Pts',(12.3367033313028,52.7194113728527,-15.6598253868265));
#18729=CARTESIAN_POINT('Ctrl Pts',(18.26405653133,52.4357468835176,-7.99053357547642));
#18730=CARTESIAN_POINT('Ctrl Pts',(19.8737654420741,52.1520823941824,1.56771218797512));
#18731=CARTESIAN_POINT('Ctrl Pts',(16.7853116203566,51.8684179048472,10.7553561877176));
#18732=CARTESIAN_POINT('Ctrl Pts',(9.7287983418804,51.5847534155121,17.4004251975624));
#18733=CARTESIAN_POINT('Ctrl Pts',(0.372393496635935,51.301088926177,19.9320260995471));
#18734=CARTESIAN_POINT('Ctrl Pts',(-9.07204611197383,51.0174244368418,17.7516847503357));
#18735=CARTESIAN_POINT('Ctrl Pts',(-16.3718488697615,50.7337599475067,11.3748361765261));
#18736=CARTESIAN_POINT('Ctrl Pts',(-19.8013381235903,50.4500954581715,2.30897014357578));
#18737=CARTESIAN_POINT('Ctrl Pts',(-18.5497805262892,50.1664309688364,-7.30273754707229));
#18738=CARTESIAN_POINT('Ctrl Pts',(-12.9130450944124,49.8827664795012,-15.1880742871875));
#18739=CARTESIAN_POINT('Ctrl Pts',(-4.22365898036825,49.5991019901661,-19.4829422448911));
#18740=CARTESIAN_POINT('Ctrl Pts',(5.46420232823439,49.3154375008309,-19.1720324117574));
#18741=CARTESIAN_POINT('Ctrl Pts',(13.8603233358139,49.0317730114958,-14.3288440170322));
#18742=CARTESIAN_POINT('Ctrl Pts',(18.979856607036,48.7481085221606,-6.0983093564561));
#18743=CARTESIAN_POINT('Ctrl Pts',(19.6125417859329,48.4644440328255,3.57386884803818));
#18744=CARTESIAN_POINT('Ctrl Pts',(15.6088117608643,48.1807795434903,12.4011825745913));
#18745=CARTESIAN_POINT('Ctrl Pts',(7.91515041865896,47.8971150541552,18.2968502123193));
#18746=CARTESIAN_POINT('Ctrl Pts',(-1.64965664963515,47.6134505648201,19.8671328272861));
#18747=CARTESIAN_POINT('Ctrl Pts',(-10.8244840173986,47.3297860754849,16.7408147829438));
#18748=CARTESIAN_POINT('Ctrl Pts',(-17.440397664954,47.0461215861498,9.65695931067027));
#18749=CARTESIAN_POINT('Ctrl Pts',(-19.9333921230027,46.7624570968146,0.290193573479362));
#18750=CARTESIAN_POINT('Ctrl Pts',(-17.7141221892633,46.4787926074795,-9.14517407726722));
#18751=CARTESIAN_POINT('Ctrl Pts',(-11.3072244443864,46.1951281181443,-16.4186177616698));
#18752=CARTESIAN_POINT('Ctrl Pts',(-2.22729288817802,45.9114636288091,-19.8106915636451));
#18753=CARTESIAN_POINT('Ctrl Pts',(7.3791718793543,45.6277991394741,-18.519507450646));
#18754=CARTESIAN_POINT('Ctrl Pts',(15.2411965298458,45.3441346501388,-12.8503020267311));
#18755=CARTESIAN_POINT('Ctrl Pts',(19.5001942969629,45.0604701608038,-4.14327843866249));
#18756=CARTESIAN_POINT('Ctrl Pts',(19.149335866412,44.7768056714686,5.54321835353227));
#18757=CARTESIAN_POINT('Ctrl Pts',(14.2715643558846,44.4931411821334,13.919295408728));
#18758=CARTESIAN_POINT('Ctrl Pts',(6.01998751836924,44.2094766927983,19.0048437014954));
#18759=CARTESIAN_POINT('Ctrl Pts',(-3.65471753770749,43.9258122034632,19.5976369381404));
#18760=CARTESIAN_POINT('Ctrl Pts',(-12.4654454438462,43.642147714128,15.5575384854444));
#18761=CARTESIAN_POINT('Ctrl Pts',(-18.3293354846332,43.3584832247928,7.8396297445323));
#18762=CARTESIAN_POINT('Ctrl Pts',(-19.860160967385,43.0748187354577,-1.73157159515585));
#18763=CARTESIAN_POINT('Ctrl Pts',(-16.6960339420766,42.7911542461225,-10.8934284981642));
#18764=CARTESIAN_POINT('Ctrl Pts',(-9.58495570324397,42.5074897567875,-17.4800731693675));
#18765=CARTESIAN_POINT('Ctrl Pts',(-0.207988890170126,42.2238252674523,
-19.9344193409579));
#18766=CARTESIAN_POINT('Ctrl Pts',(9.21814660603553,41.9401607781171,-17.6762582858823));
#18767=CARTESIAN_POINT('Ctrl Pts',(16.4651073916866,41.656496288782,-11.2394204663684));
#18768=CARTESIAN_POINT('Ctrl Pts',(19.8197081218965,41.3728317994468,-2.14557773161848));
#18769=CARTESIAN_POINT('Ctrl Pts',(18.4889194180165,41.0891673101117,7.4554807084241));
#18770=CARTESIAN_POINT('Ctrl Pts',(12.7873404302362,40.8055028207765,15.2940595840619));
#18771=CARTESIAN_POINT('Ctrl Pts',(4.06282743286065,40.5218383314414,19.5171147224783));
#18772=CARTESIAN_POINT('Ctrl Pts',(-5.62214010851725,40.2381738421062,19.1263136657279));
#18773=CARTESIAN_POINT('Ctrl Pts',(-13.9780307684675,39.9545093527711,14.2140419893612));
#18774=CARTESIAN_POINT('Ctrl Pts',(-19.0295075960294,39.670844863436,5.9415633037382));
#18775=CARTESIAN_POINT('Ctrl Pts',(-19.5823988098096,39.3871803741007,-3.73550407482647));
#18776=CARTESIAN_POINT('Ctrl Pts',(-15.5060006358226,39.1035158847657,-12.5294963235376));
#18777=CARTESIAN_POINT('Ctrl Pts',(-7.7639757483737,38.8198513954304,-18.3615090452395));
#18778=CARTESIAN_POINT('Ctrl Pts',(1.81345709327477,38.5361869060954,-19.852851362199));
#18779=CARTESIAN_POINT('Ctrl Pts',(10.962187723492,38.2525224167602,-16.6509691656962));
#18780=CARTESIAN_POINT('Ctrl Pts',(17.5194514046147,37.9688579274251,-9.51278909236338));
#18781=CARTESIAN_POINT('Ctrl Pts',(19.935107551027,37.6851934380899,-0.125780669925069));
#18782=CARTESIAN_POINT('Ctrl Pts',(17.6380937766636,37.4015289487548,9.29096236976086));
#18783=CARTESIAN_POINT('Ctrl Pts',(11.1714253496994,37.1178644594196,16.5113170126989));
#18784=CARTESIAN_POINT('Ctrl Pts',(2.06382608535784,36.8341999700845,19.8283876240797));
#18785=CARTESIAN_POINT('Ctrl Pts',(-7.53166274505675,36.5505354807493,18.4580169572718));
#18786=CARTESIAN_POINT('Ctrl Pts',(-15.3466625514509,36.2668709914142,12.7241613749335));
#18787=CARTESIAN_POINT('Ctrl Pts',(-19.5337032236605,35.983206502079,3.98230732426164));
#18788=CARTESIAN_POINT('Ctrl Pts',(-19.1029662256092,35.6995420127439,-5.70096623318445));
#18789=CARTESIAN_POINT('Ctrl Pts',(-14.1562778449197,35.4158775234087,-14.0365284538077));
#18790=CARTESIAN_POINT('Ctrl Pts',(-5.86303814848935,35.1322130340736,-19.0538477951946));
#18791=CARTESIAN_POINT('Ctrl Pts',(3.81622728966013,34.8485485447384,-19.5668278119631));
#18792=CARTESIAN_POINT('Ctrl Pts',(12.5933337176237,34.5648840554033,-15.4541987857508));
#18793=CARTESIAN_POINT('Ctrl Pts',(18.3933711571661,34.2812195660681,-7.68819031969704));
#18794=CARTESIAN_POINT('Ctrl Pts',(19.8452025226348,33.9975550767331,1.89531295213031));
#18795=CARTESIAN_POINT('Ctrl Pts',(16.6056244330345,33.7138905873978,11.0307581330315));
#18796=CARTESIAN_POINT('Ctrl Pts',(9.44045430743507,33.4302260980627,17.5585364623509));
#18797=CARTESIAN_POINT('Ctrl Pts',(0.0435830510866937,33.1465616087275,
19.9354472601053));
#18798=CARTESIAN_POINT('Ctrl Pts',(-9.36364550039437,32.8628971193925,17.5996481914089));
#18799=CARTESIAN_POINT('Ctrl Pts',(-16.5571953167351,32.5792326300572,11.1032026508149));
#18800=CARTESIAN_POINT('Ctrl Pts',(-19.8368305482356,32.2955681407222,1.98211423944718));
#18801=CARTESIAN_POINT('Ctrl Pts',(-18.4265999691035,32.0119036513869,-7.60786617228895));
#18802=CARTESIAN_POINT('Ctrl Pts',(-12.6611685974154,31.7282391620518,-15.3987026344836));
#18803=CARTESIAN_POINT('Ctrl Pts',(-3.90087927873828,31.4445746727167,-19.5506103385464));
#18804=CARTESIAN_POINT('Ctrl Pts',(2.55132695173345,31.2554650131599,-19.2349378570825));
#18805=CARTESIAN_POINT('Ctrl Pts',(5.55152620782898,31.1609101833815,-18.3260867174061));
#18806=CARTESIAN_POINT('Ctrl Pts',(2.30651117940881,54.2861781151759,19.095415771535));
#18807=CARTESIAN_POINT('Ctrl Pts',(-0.819544023557087,54.1916232853975,
19.4730080355294));
#18808=CARTESIAN_POINT('Ctrl Pts',(-7.25786099066229,54.0025136258408,18.6636921445274));
#18809=CARTESIAN_POINT('Ctrl Pts',(-15.2027553932093,53.7188491365056,13.0332767668349));
#18810=CARTESIAN_POINT('Ctrl Pts',(-19.5523252673849,53.4351846471705,4.32341528536645));
#18811=CARTESIAN_POINT('Ctrl Pts',(-19.2803959783241,53.1515201578353,-5.40928860470038));
#18812=CARTESIAN_POINT('Ctrl Pts',(-14.4502302294709,52.8678556685001,-13.8628424617997));
#18813=CARTESIAN_POINT('Ctrl Pts',(-6.20419344545305,52.584191179165,-19.0394093823357));
#18814=CARTESIAN_POINT('Ctrl Pts',(3.50860379932289,52.3005266898299,-19.7149513312436));
#18815=CARTESIAN_POINT('Ctrl Pts',(12.3919221404827,52.0168622004947,-15.7299179049459));
#18816=CARTESIAN_POINT('Ctrl Pts',(18.3458052169007,51.7331977111596,-8.02629874805898));
#18817=CARTESIAN_POINT('Ctrl Pts',(19.9627194082814,51.4495332218244,1.57472917578388));
#18818=CARTESIAN_POINT('Ctrl Pts',(16.8604416826627,51.1658687324893,10.8034965618895));
#18819=CARTESIAN_POINT('Ctrl Pts',(9.77234392496671,50.8822042431541,17.4783085254085));
#18820=CARTESIAN_POINT('Ctrl Pts',(0.374060295795806,50.598539753819,20.0212407328584));
#18821=CARTESIAN_POINT('Ctrl Pts',(-9.11265207573848,50.3148752644838,17.8311402970578));
#18822=CARTESIAN_POINT('Ctrl Pts',(-16.4451283519559,50.0312107751487,11.4257493064833));
#18823=CARTESIAN_POINT('Ctrl Pts',(-19.8899678026295,49.7475462858135,2.31930496458734));
#18824=CARTESIAN_POINT('Ctrl Pts',(-18.6328083061265,49.4638817964784,-7.33542419140319));
#18825=CARTESIAN_POINT('Ctrl Pts',(-12.9708431608012,49.1802173071432,-15.2560552573004));
#18826=CARTESIAN_POINT('Ctrl Pts',(-4.24256384168543,48.8965528178081,-19.5701468034783));
#18827=CARTESIAN_POINT('Ctrl Pts',(5.48865979200988,48.612888328473,-19.2578453553527));
#18828=CARTESIAN_POINT('Ctrl Pts',(13.9223613669416,48.3292238391378,-14.392979120547));
#18829=CARTESIAN_POINT('Ctrl Pts',(19.0648093825124,48.0455593498027,-6.125605047679));
#18830=CARTESIAN_POINT('Ctrl Pts',(19.700326424804,47.7618948604675,3.58986528489379));
#18831=CARTESIAN_POINT('Ctrl Pts',(15.6786759283413,47.4782303711324,12.4566895734256));
#18832=CARTESIAN_POINT('Ctrl Pts',(7.95057818874294,47.1945658817972,18.3787458893891));
#18833=CARTESIAN_POINT('Ctrl Pts',(-1.65704042042933,46.9109013924621,19.9560570014168));
#18834=CARTESIAN_POINT('Ctrl Pts',(-10.8729338017748,46.6272369031269,16.8157457325575));
#18835=CARTESIAN_POINT('Ctrl Pts',(-17.518459908376,46.3435724137918,9.70018331983056));
#18836=CARTESIAN_POINT('Ctrl Pts',(-20.0226128700314,46.0599079244566,0.291492463665673));
#18837=CARTESIAN_POINT('Ctrl Pts',(-17.7934096083299,45.7762434351215,-9.18610736437879));
#18838=CARTESIAN_POINT('Ctrl Pts',(-11.3578349478834,45.4925789457863,-16.4921065754567));
#18839=CARTESIAN_POINT('Ctrl Pts',(-2.23726212643448,45.2089144564512,-19.89936310984));
#18840=CARTESIAN_POINT('Ctrl Pts',(7.41220063951033,44.9252499671161,-18.6023997290475));
#18841=CARTESIAN_POINT('Ctrl Pts',(15.3094152721255,44.6415854777809,-12.9078192590863));
#18842=CARTESIAN_POINT('Ctrl Pts',(19.5874760747776,44.3579209884458,-4.16182352096272));
#18843=CARTESIAN_POINT('Ctrl Pts',(19.2350472215369,44.0742564991106,5.56802948850576));
#18844=CARTESIAN_POINT('Ctrl Pts',(14.3354430788454,43.7905920097754,13.9815973956057));
#18845=CARTESIAN_POINT('Ctrl Pts',(6.04693264542922,43.5069275204403,19.0899083177805));
#18846=CARTESIAN_POINT('Ctrl Pts',(-3.67107584877064,43.2232630311051,19.685354863761));
#18847=CARTESIAN_POINT('Ctrl Pts',(-12.5212400796854,42.93959854177,15.6271731566047));
#18848=CARTESIAN_POINT('Ctrl Pts',(-18.411376563963,42.6559340524348,7.87471948831073));
#18849=CARTESIAN_POINT('Ctrl Pts',(-19.9490539358611,42.3722695630997,-1.73932201266128));
#18850=CARTESIAN_POINT('Ctrl Pts',(-16.770764455154,42.0886050737645,-10.9421868741751));
#18851=CARTESIAN_POINT('Ctrl Pts',(-9.62785742828906,41.8049405844294,-17.5583129981261));
#18852=CARTESIAN_POINT('Ctrl Pts',(-0.208919836796794,41.5212760950943,
-20.0236446857564));
#18853=CARTESIAN_POINT('Ctrl Pts',(9.25940651410001,41.2376116057591,-17.7553762282377));
#18854=CARTESIAN_POINT('Ctrl Pts',(16.5388042904544,40.953947116424,-11.2897274830562));
#18855=CARTESIAN_POINT('Ctrl Pts',(19.9084200257014,40.6702826270888,-2.15518121740963));
#18856=CARTESIAN_POINT('Ctrl Pts',(18.5716747860965,40.3866181377537,7.48885102262636));
#18857=CARTESIAN_POINT('Ctrl Pts',(12.8445758500108,40.1029536484185,15.3625149384123));
#18858=CARTESIAN_POINT('Ctrl Pts',(4.08101242096352,39.8192891590834,19.6044722351703));
#18859=CARTESIAN_POINT('Ctrl Pts',(-5.64730449284705,39.5356246697482,19.2119219747716));
#18860=CARTESIAN_POINT('Ctrl Pts',(-14.0405956515267,39.2519601804131,14.2776632454304));
#18861=CARTESIAN_POINT('Ctrl Pts',(-19.1146826065254,38.968295691078,5.96815740840464));
#18862=CARTESIAN_POINT('Ctrl Pts',(-19.6700485304213,38.6846312017428,-3.75222398190641));
#18863=CARTESIAN_POINT('Ctrl Pts',(-15.5754046264532,38.4009667124077,-12.5855776475278));
#18864=CARTESIAN_POINT('Ctrl Pts',(-7.79872686910231,38.1173022230725,-18.4436941316252));
#18865=CARTESIAN_POINT('Ctrl Pts',(1.82157402568654,37.8336377337374,-19.9417116132913));
#18866=CARTESIAN_POINT('Ctrl Pts',(11.0112538619422,37.5499732444022,-16.7254979713585));
#18867=CARTESIAN_POINT('Ctrl Pts',(17.5978674881561,37.2663087550671,-9.55536780369744));
#18868=CARTESIAN_POINT('Ctrl Pts',(20.0243359762019,36.9826442657319,-0.126343657163793));
#18869=CARTESIAN_POINT('Ctrl Pts',(17.7170408968388,36.6989797763968,9.33254819711234));
#18870=CARTESIAN_POINT('Ctrl Pts',(11.2214280239995,36.4153152870616,16.5852207431317));
#18871=CARTESIAN_POINT('Ctrl Pts',(2.0730636554624,36.1316507977265,19.917138376873));
#18872=CARTESIAN_POINT('Ctrl Pts',(-7.56537404599768,35.8479863083913,18.5406340076227));
#18873=CARTESIAN_POINT('Ctrl Pts',(-15.4153533533233,35.5643218190562,12.7811140088841));
#18874=CARTESIAN_POINT('Ctrl Pts',(-19.6211349863809,35.280657329721,4.00013190868774));
#18875=CARTESIAN_POINT('Ctrl Pts',(-19.1884700311734,34.9969928403859,-5.72648343847778));
#18876=CARTESIAN_POINT('Ctrl Pts',(-14.219640555188,34.7133283510507,-14.0993551699416));
#18877=CARTESIAN_POINT('Ctrl Pts',(-5.88928077243528,34.4296638617156,-19.1391317496443));
#18878=CARTESIAN_POINT('Ctrl Pts',(3.83330849634148,34.1459993723804,-19.6544078404778));
#18879=CARTESIAN_POINT('Ctrl Pts',(12.6497008000794,33.8623348830454,-15.5233709085905));
#18880=CARTESIAN_POINT('Ctrl Pts',(18.4756988050768,33.5786703937101,-7.72260224026285));
#18881=CARTESIAN_POINT('Ctrl Pts',(19.9340286405109,33.2950059043751,1.90379628903132));
#18882=CARTESIAN_POINT('Ctrl Pts',(16.6799500739787,33.0113414150398,11.0801311444916));
#18883=CARTESIAN_POINT('Ctrl Pts',(9.48270965901884,32.7276769257048,17.6371275766456));
#18884=CARTESIAN_POINT('Ctrl Pts',(0.0437773165171389,32.4440124363696,
20.0246770301167));
#18885=CARTESIAN_POINT('Ctrl Pts',(-9.40555504064084,32.1603479470344,17.6784235811412));
#18886=CARTESIAN_POINT('Ctrl Pts',(-16.6313076075072,31.8766834576993,11.1528992674491));
#18887=CARTESIAN_POINT('Ctrl Pts',(-19.9256126938554,31.5930189683641,1.99098745962569));
#18888=CARTESIAN_POINT('Ctrl Pts',(-18.5090891610392,31.309354479029,-7.64192132385965));
#18889=CARTESIAN_POINT('Ctrl Pts',(-12.71781356794,31.0256899896938,-15.4676207891775));
#18890=CARTESIAN_POINT('Ctrl Pts',(-3.91839426586458,30.7420255003587,-19.6381296717053));
#18891=CARTESIAN_POINT('Ctrl Pts',(2.56283670588982,30.5529158408019,-19.3210134924979));
#18892=CARTESIAN_POINT('Ctrl Pts',(5.57637687068598,30.4583610110235,-18.4081209878848));
#18893=CARTESIAN_POINT('Ctrl Pts',(2.33374636495171,53.9527937446315,19.3208936257936));
#18894=CARTESIAN_POINT('Ctrl Pts',(-0.829248422667396,53.8582389148531,
19.7029477756138));
#18895=CARTESIAN_POINT('Ctrl Pts',(-7.34354585410623,53.6691292552963,18.8840738821721));
#18896=CARTESIAN_POINT('Ctrl Pts',(-15.3822785181642,53.3854647659611,13.1871750649224));
#18897=CARTESIAN_POINT('Ctrl Pts',(-19.7831968630274,53.101800276626,4.37446637135565));
#18898=CARTESIAN_POINT('Ctrl Pts',(-19.5080623893974,52.8181357872909,-5.47316184725222));
#18899=CARTESIAN_POINT('Ctrl Pts',(-14.6208587530193,52.5344712979557,-14.0265360699875));
#18900=CARTESIAN_POINT('Ctrl Pts',(-6.27745355195996,52.2508068086206,-19.2642282553663));
#18901=CARTESIAN_POINT('Ctrl Pts',(3.55003392220998,51.9671423192855,-19.9477470874941));
#18902=CARTESIAN_POINT('Ctrl Pts',(12.5382468409166,51.6834778299502,-15.9156580482648));
#18903=CARTESIAN_POINT('Ctrl Pts',(18.5624340365284,51.3998133406152,-8.12107393801096));
#18904=CARTESIAN_POINT('Ctrl Pts',(20.1984407894748,51.11614885128,1.59332370701814));
#18905=CARTESIAN_POINT('Ctrl Pts',(17.0595311629746,50.8324843619448,10.9310651261251));
#18906=CARTESIAN_POINT('Ctrl Pts',(9.88773654793256,50.5488198726097,17.6846938123581));
#18907=CARTESIAN_POINT('Ctrl Pts',(0.378477234066722,50.2651553832745,20.2576531693827));
#18908=CARTESIAN_POINT('Ctrl Pts',(-9.220255013537,49.9814908939394,18.0416918499919));
#18909=CARTESIAN_POINT('Ctrl Pts',(-16.6393137622057,49.6978264046042,11.5606654822436));
#18910=CARTESIAN_POINT('Ctrl Pts',(-20.1248301583836,49.4141619152691,2.34669150600064));
#18911=CARTESIAN_POINT('Ctrl Pts',(-18.8528260196953,49.1304974259339,-7.42204147604143));
#18912=CARTESIAN_POINT('Ctrl Pts',(-13.1240039304488,48.8468329365988,-15.4361999968561));
#18913=CARTESIAN_POINT('Ctrl Pts',(-4.29266038004229,48.5631684472636,-19.8012326864051));
#18914=CARTESIAN_POINT('Ctrl Pts',(5.55347033258617,48.2795039579286,-19.4852435574115));
#18915=CARTESIAN_POINT('Ctrl Pts',(14.0867577407393,47.9958394685933,-14.5629325869872));
#18916=CARTESIAN_POINT('Ctrl Pts',(19.2899282001191,47.7121749792582,-6.19793668959756));
#18917=CARTESIAN_POINT('Ctrl Pts',(19.9329494792741,47.4285104899231,3.63225470574316));
#18918=CARTESIAN_POINT('Ctrl Pts',(15.8638110071084,47.1448460005879,12.6037791756293));
#18919=CARTESIAN_POINT('Ctrl Pts',(8.04445926173514,46.8611815112528,18.5957636135555));
#18920=CARTESIAN_POINT('Ctrl Pts',(-1.67660688829753,46.5775170219176,20.1916997433017));
#18921=CARTESIAN_POINT('Ctrl Pts',(-11.0013222871953,46.2938525325825,17.0143074239265));
#18922=CARTESIAN_POINT('Ctrl Pts',(-17.7253193058069,46.0101880432473,9.81472387231086));
#18923=CARTESIAN_POINT('Ctrl Pts',(-20.2590415090184,45.7265235539122,0.29493443035139));
#18924=CARTESIAN_POINT('Ctrl Pts',(-18.003515634149,45.442859064577,-9.29457766622435));
#18925=CARTESIAN_POINT('Ctrl Pts',(-11.4919491854206,45.1591945752419,-16.686846709373));
#18926=CARTESIAN_POINT('Ctrl Pts',(-2.26367989933175,44.8755300859068,-20.1343364056486));
#18927=CARTESIAN_POINT('Ctrl Pts',(7.4997245066736,44.5918655965717,-18.8220583759174));
#18928=CARTESIAN_POINT('Ctrl Pts',(15.4901900910749,44.3082011072365,-13.0602358372585));
#18929=CARTESIAN_POINT('Ctrl Pts',(19.818766583145,44.0245366179013,-4.21096667111763));
#18930=CARTESIAN_POINT('Ctrl Pts',(19.4621762213813,43.7408721285662,5.63377723293615));
#18931=CARTESIAN_POINT('Ctrl Pts',(14.5047171550316,43.457207639231,14.1466932332251));
#18932=CARTESIAN_POINT('Ctrl Pts',(6.1183353172326,43.1735431498958,19.3153235056613));
#18933=CARTESIAN_POINT('Ctrl Pts',(-3.71442421055426,42.8898786605607,19.9178011328182));
#18934=CARTESIAN_POINT('Ctrl Pts',(-12.6690918995096,42.6062141712256,15.8117000864621));
#18935=CARTESIAN_POINT('Ctrl Pts',(-18.6287795937849,42.3225496818904,7.96770481560604));
#18936=CARTESIAN_POINT('Ctrl Pts',(-20.1846139849791,42.0388851925553,-1.75986006825288));
#18937=CARTESIAN_POINT('Ctrl Pts',(-16.968795003946,41.7552207032201,-11.0713931054995));
#18938=CARTESIAN_POINT('Ctrl Pts',(-9.74154395076786,41.4715562138849,-17.7656429840776));
#18939=CARTESIAN_POINT('Ctrl Pts',(-0.211386779197954,41.1878917245499,
-20.2600855085073));
#18940=CARTESIAN_POINT('Ctrl Pts',(9.36874233825877,40.9042272352147,-17.9650331528156));
#18941=CARTESIAN_POINT('Ctrl Pts',(16.7340958347822,40.6205627458796,-11.4230375021171));
#18942=CARTESIAN_POINT('Ctrl Pts',(20.143500266308,40.3368982565444,-2.18062977226658));
#18943=CARTESIAN_POINT('Ctrl Pts',(18.7909706303448,40.0532337672093,7.57727998373896));
#18944=CARTESIAN_POINT('Ctrl Pts',(12.9962456448721,39.7695692778741,15.5439167625341));
#18945=CARTESIAN_POINT('Ctrl Pts',(4.12920134708626,39.4859047885389,19.83596343558));
#18946=CARTESIAN_POINT('Ctrl Pts',(-5.71398832296735,39.2022402992038,19.4387779098239));
#18947=CARTESIAN_POINT('Ctrl Pts',(-14.2063881453439,38.9185758098687,14.4462550526508));
#18948=CARTESIAN_POINT('Ctrl Pts',(-19.3403903312198,38.6349113205335,6.03862989581119));
#18949=CARTESIAN_POINT('Ctrl Pts',(-19.9023140610512,38.3512468311984,-3.79653054743685));
#18950=CARTESIAN_POINT('Ctrl Pts',(-15.7593202693022,38.0675823418632,-12.7341891705786));
#18951=CARTESIAN_POINT('Ctrl Pts',(-7.89081486937766,37.7839178525281,-18.6614787699108));
#18952=CARTESIAN_POINT('Ctrl Pts',(1.84308331972788,37.5002533631929,-20.1771849636682));
#18953=CARTESIAN_POINT('Ctrl Pts',(11.1412756418686,37.2165888738578,-16.9229940098332));
#18954=CARTESIAN_POINT('Ctrl Pts',(17.8056645367364,36.9329243845226,-9.66819836280189));
#18955=CARTESIAN_POINT('Ctrl Pts',(20.2607849617705,36.6492598951875,-0.127835533328253));
#18956=CARTESIAN_POINT('Ctrl Pts',(17.9262451547023,36.3655954058523,9.44274768420295));
#18957=CARTESIAN_POINT('Ctrl Pts',(11.3539315575162,36.0819309165172,16.7810603767059));
#18958=CARTESIAN_POINT('Ctrl Pts',(2.09754255944752,35.7982664271821,20.1523215644716));
#18959=CARTESIAN_POINT('Ctrl Pts',(-7.65470659712393,35.5146019378468,18.7595633198508));
#18960=CARTESIAN_POINT('Ctrl Pts',(-15.5973790978621,35.2309374485118,12.9320344411444));
#18961=CARTESIAN_POINT('Ctrl Pts',(-19.8528229416665,34.9472729591765,4.04736579120533));
#18962=CARTESIAN_POINT('Ctrl Pts',(-19.4150490442561,34.6636084698415,-5.79410222012417));
#18963=CARTESIAN_POINT('Ctrl Pts',(-14.3875472248033,34.3799439805062,-14.265841500715));
#18964=CARTESIAN_POINT('Ctrl Pts',(-5.958821880042,34.0962794911712,-19.3651281722237));
#18965=CARTESIAN_POINT('Ctrl Pts',(3.87857251823525,33.812615001836,-19.8864886837395));
#18966=CARTESIAN_POINT('Ctrl Pts',(12.7990694868943,33.5289505125009,-15.7066721347278));
#18967=CARTESIAN_POINT('Ctrl Pts',(18.6938613723386,33.2452860231657,-7.81379135144242));
#18968=CARTESIAN_POINT('Ctrl Pts',(20.1694112394676,32.9616215338306,1.92627646367344));
#18969=CARTESIAN_POINT('Ctrl Pts',(16.8769083394267,32.6779570444954,11.2109662460333));
#18970=CARTESIAN_POINT('Ctrl Pts',(9.59468214488203,32.3942925551603,17.8453881855154));
#18971=CARTESIAN_POINT('Ctrl Pts',(0.0442944815207541,32.1106280658251,
20.2611300947005));
#18972=CARTESIAN_POINT('Ctrl Pts',(-9.51661707419267,31.82696357649,17.8871717394074));
#18973=CARTESIAN_POINT('Ctrl Pts',(-16.827690491154,31.5432990871548,11.2845938133513));
#18974=CARTESIAN_POINT('Ctrl Pts',(-20.160897833935,31.2596345978197,2.0144967918736));
#18975=CARTESIAN_POINT('Ctrl Pts',(-18.7276422245378,30.9759701084845,-7.7321569348489));
#18976=CARTESIAN_POINT('Ctrl Pts',(-12.8679941277788,30.6923056191494,-15.6502653565598));
#18977=CARTESIAN_POINT('Ctrl Pts',(-3.96464679805612,30.4086411298142,-19.8700147927816));
#18978=CARTESIAN_POINT('Ctrl Pts',(2.5930722951385,30.2195314702575,-19.5491631551646));
#18979=CARTESIAN_POINT('Ctrl Pts',(5.64222249072293,30.1249766404791,-18.6254832946783));
#18980=CARTESIAN_POINT('Ctrl Pts',(2.35124930762599,53.8215594674016,19.4657990442344));
#18981=CARTESIAN_POINT('Ctrl Pts',(-0.835506991250132,53.7270046376232,
19.8507233170207));
#18982=CARTESIAN_POINT('Ctrl Pts',(-7.39859942014504,53.5378949780665,19.0257055689461));
#18983=CARTESIAN_POINT('Ctrl Pts',(-15.4976584671439,53.2542304887313,13.2860807705774));
#18984=CARTESIAN_POINT('Ctrl Pts',(-19.9315674705091,52.9705659993962,4.40727512992929));
#18985=CARTESIAN_POINT('Ctrl Pts',(-19.6543777810312,52.686901510061,-5.51421105245925));
#18986=CARTESIAN_POINT('Ctrl Pts',(-14.7305154059551,52.4032370207259,-14.1317366880123));
#18987=CARTESIAN_POINT('Ctrl Pts',(-6.32453584432345,52.1195725313907,-19.4087120573804));
#18988=CARTESIAN_POINT('Ctrl Pts',(3.57665991873037,51.8359080420556,-20.0973573976942));
#18989=CARTESIAN_POINT('Ctrl Pts',(12.6322848940173,51.5522435527204,-16.0350272263897));
#18990=CARTESIAN_POINT('Ctrl Pts',(18.7016544212907,51.2685790633853,-8.18198288890697));
#18991=CARTESIAN_POINT('Ctrl Pts',(20.349931271475,50.9849145740501,1.60527381176158));
#18992=CARTESIAN_POINT('Ctrl Pts',(17.1874795446085,50.701250084715,11.0130493154522));
#18993=CARTESIAN_POINT('Ctrl Pts',(9.96189564787207,50.4175855953798,17.817330960666));
#18994=CARTESIAN_POINT('Ctrl Pts',(0.381315860574492,50.1339211060447,20.4095877950711));
#18995=CARTESIAN_POINT('Ctrl Pts',(-9.2894079426539,49.8502566167095,18.177006522497));
#18996=CARTESIAN_POINT('Ctrl Pts',(-16.7641104433384,49.5665921273744,11.6473717442925));
#18997=CARTESIAN_POINT('Ctrl Pts',(-20.2757685978253,49.2829276380392,2.3642919503211));
#18998=CARTESIAN_POINT('Ctrl Pts',(-18.9942242871785,48.9992631487041,-7.47770760311098));
#18999=CARTESIAN_POINT('Ctrl Pts',(-13.2224354029705,48.715598659369,-15.551973193893));
#19000=CARTESIAN_POINT('Ctrl Pts',(-4.32485580474053,48.4319341700338,-19.9497441085197));
#19001=CARTESIAN_POINT('Ctrl Pts',(5.59512197058797,48.1482696806987,-19.6313850263131));
#19002=CARTESIAN_POINT('Ctrl Pts',(14.1924099725268,47.8646051913635,-14.6721561824506));
#19003=CARTESIAN_POINT('Ctrl Pts',(19.4346047823582,47.5809407020284,-6.24442189617503));
#19004=CARTESIAN_POINT('Ctrl Pts',(20.0824487918183,47.2972762126932,3.65949701536888));
#19005=CARTESIAN_POINT('Ctrl Pts',(15.9827913337385,47.0136117233581,12.6983089051158));
#19006=CARTESIAN_POINT('Ctrl Pts',(8.10479359061364,46.7299472340229,18.7352338850897));
#19007=CARTESIAN_POINT('Ctrl Pts',(-1.68918162428795,46.4462827446878,20.3431397112677));
#19008=CARTESIAN_POINT('Ctrl Pts',(-11.0838334138429,46.1626182553526,17.1419166001721));
#19009=CARTESIAN_POINT('Ctrl Pts',(-17.858261149336,45.8789537660175,9.8883353803916));
#19010=CARTESIAN_POINT('Ctrl Pts',(-20.4109865476307,45.5952892766824,0.297146471004314));
#19011=CARTESIAN_POINT('Ctrl Pts',(-18.1385439807257,45.3116247873472,-9.3642880205741));
#19012=CARTESIAN_POINT('Ctrl Pts',(-11.578140067745,45.027960298012,-16.8119998942583));
#19013=CARTESIAN_POINT('Ctrl Pts',(-2.28065774744747,44.7442958086769,-20.2853461422755));
#19014=CARTESIAN_POINT('Ctrl Pts',(7.55597326499919,44.4606313193418,-18.9632258830484));
#19015=CARTESIAN_POINT('Ctrl Pts',(15.6063682197616,44.1769668300066,-13.1581890418903));
#19016=CARTESIAN_POINT('Ctrl Pts',(19.9674095114092,43.8933023406715,-4.24254938410794));
#19017=CARTESIAN_POINT('Ctrl Pts',(19.6081446827283,43.6096378513363,5.67603118156499));
#19018=CARTESIAN_POINT('Ctrl Pts',(14.6135041283542,43.3259733620011,14.2527949877728));
#19019=CARTESIAN_POINT('Ctrl Pts',(6.16422350476639,43.042308872666,19.4601905554954));
#19020=CARTESIAN_POINT('Ctrl Pts',(-3.74228280050009,42.7586443833308,20.0671868310929));
#19021=CARTESIAN_POINT('Ctrl Pts',(-12.7641114816057,42.4749798939957,15.9302895754612));
#19022=CARTESIAN_POINT('Ctrl Pts',(-18.7684974888008,42.1913154046606,8.02746347769871));
#19023=CARTESIAN_POINT('Ctrl Pts',(-20.3360008089787,41.9076509153254,-1.77305921224517));
#19024=CARTESIAN_POINT('Ctrl Pts',(-17.0960628320381,41.6239864259903,-11.1544297709883));
#19025=CARTESIAN_POINT('Ctrl Pts',(-9.81460660139152,41.3403219366551,-17.8988872596267));
#19026=CARTESIAN_POINT('Ctrl Pts',(-0.212972203281963,41.05665744732,-20.4120383772306));
#19027=CARTESIAN_POINT('Ctrl Pts',(9.4390089358025,40.7729929579848,-18.0997728765514));
#19028=CARTESIAN_POINT('Ctrl Pts',(16.8596033933025,40.4893284686497,-11.5087115392406));
#19029=CARTESIAN_POINT('Ctrl Pts',(20.2945787328974,40.2056639793145,-2.1969847352987));
#19030=CARTESIAN_POINT('Ctrl Pts',(18.9319049759662,39.9219994899794,7.63411041666903));
#19031=CARTESIAN_POINT('Ctrl Pts',(13.093718916026,39.6383350006442,15.6604978471634));
#19032=CARTESIAN_POINT('Ctrl Pts',(4.16017081115702,39.3546705113091,19.9847353421279));
#19033=CARTESIAN_POINT('Ctrl Pts',(-5.75684386358992,39.0710060219739,19.5845708812619));
#19034=CARTESIAN_POINT('Ctrl Pts',(-14.3129376182953,38.7873415326388,14.5546035537782));
#19035=CARTESIAN_POINT('Ctrl Pts',(-19.4854453850015,38.5036770433037,6.08392028392143));
#19036=CARTESIAN_POINT('Ctrl Pts',(-20.0515836045849,38.2200125539685,-3.82500494393612));
#19037=CARTESIAN_POINT('Ctrl Pts',(-15.8775169039141,37.9363480646334,-12.8296969893646));
#19038=CARTESIAN_POINT('Ctrl Pts',(-7.94999684842001,37.6526835752982,-18.8014419123425));
#19039=CARTESIAN_POINT('Ctrl Pts',(1.85690664725514,37.3690190859631,-20.3285160691912));
#19040=CARTESIAN_POINT('Ctrl Pts',(11.2248364340646,37.0853545966279,-17.0499183254338));
#19041=CARTESIAN_POINT('Ctrl Pts',(17.9392089783277,36.8016901072928,-9.74071091345282));
#19042=CARTESIAN_POINT('Ctrl Pts',(20.4127430764758,36.5180256179576,-0.128794313881315));
#19043=CARTESIAN_POINT('Ctrl Pts',(18.0606939641767,36.2343611286225,9.51356932997501));
#19044=CARTESIAN_POINT('Ctrl Pts',(11.43908729248,35.9506966392873,16.9069201744589));
#19045=CARTESIAN_POINT('Ctrl Pts',(2.11327435920437,35.6670321499522,20.3034661917574));
#19046=CARTESIAN_POINT('Ctrl Pts',(-7.71211773807824,35.383367660617,18.9002621072099));
#19047=CARTESIAN_POINT('Ctrl Pts',(-15.7143611560603,35.0997031712819,13.0290261211728));
#19048=CARTESIAN_POINT('Ctrl Pts',(-20.0017212960129,34.8160386819467,4.07772147968603));
#19049=CARTESIAN_POINT('Ctrl Pts',(-19.5606640472924,34.5323741926116,-5.83755862393481));
#19050=CARTESIAN_POINT('Ctrl Pts',(-14.4954554093758,34.2487097032764,-14.3728368800661));
#19051=CARTESIAN_POINT('Ctrl Pts',(-6.00351370203096,33.9650452139413,-19.5103687631338));
#19052=CARTESIAN_POINT('Ctrl Pts',(3.90766224405355,33.6813807246061,-20.0356395340063));
#19053=CARTESIAN_POINT('Ctrl Pts',(12.8950639041969,33.397716235271,-15.8244739049259));
#19054=CARTESIAN_POINT('Ctrl Pts',(18.8340674097308,33.1140517459358,-7.87239564088531));
#19055=CARTESIAN_POINT('Ctrl Pts',(20.3206839976297,32.8303872566008,1.94072373947406));
#19056=CARTESIAN_POINT('Ctrl Pts',(17.0034870942043,32.5467227672655,11.2950497442454));
#19057=CARTESIAN_POINT('Ctrl Pts',(9.66664314302491,32.2630582779305,17.9792305213566));
#19058=CARTESIAN_POINT('Ctrl Pts',(0.0446270390856308,31.9793937885952,
20.4130908725821));
#19059=CARTESIAN_POINT('Ctrl Pts',(-9.58799343370268,31.6957292992602,18.0213273453348));
#19060=CARTESIAN_POINT('Ctrl Pts',(-16.9538986553872,31.4120648099249,11.3692298036081));
#19061=CARTESIAN_POINT('Ctrl Pts',(-20.3121095021436,31.1284003205899,2.02960514964943));
#19062=CARTESIAN_POINT('Ctrl Pts',(-18.8680961779327,30.8447358312547,-7.79014778567339));
#19063=CARTESIAN_POINT('Ctrl Pts',(-12.9645164222397,30.5610713419195,-15.7676464364222));
#19064=CARTESIAN_POINT('Ctrl Pts',(-3.99435877262015,30.2774068525844,-20.0190370340731));
#19065=CARTESIAN_POINT('Ctrl Pts',(2.61248231763768,30.0882971930276,-19.6957920450376));
#19066=CARTESIAN_POINT('Ctrl Pts',(5.68453878451291,29.9937423632492,-18.7651731818414));
#19067=CARTESIAN_POINT('Ctrl Pts',(2.35186803664952,53.8169203357015,19.4709214507763));
#19068=CARTESIAN_POINT('Ctrl Pts',(-0.835728231649532,53.7223655059232,
19.8559471824094));
#19069=CARTESIAN_POINT('Ctrl Pts',(-7.40054556370451,53.5332558463665,19.0307122490736));
#19070=CARTESIAN_POINT('Ctrl Pts',(-15.5017371483404,53.2495913570312,13.2895770872723));
#19071=CARTESIAN_POINT('Ctrl Pts',(-19.9368123714836,52.9659268676962,4.40843491954487));
#19072=CARTESIAN_POINT('Ctrl Pts',(-19.6595500301255,52.682262378361,-5.51566214186331));
#19073=CARTESIAN_POINT('Ctrl Pts',(-14.7343917686363,52.3985978890259,-14.1354555298595));
#19074=CARTESIAN_POINT('Ctrl Pts',(-6.3262002033585,52.1149333996907,-19.4138195597816));
#19075=CARTESIAN_POINT('Ctrl Pts',(3.57760114770736,51.8312689103556,-20.1026461221598));
#19076=CARTESIAN_POINT('Ctrl Pts',(12.6356091391944,51.5476044210204,-16.0392469268364));
#19077=CARTESIAN_POINT('Ctrl Pts',(18.706575861892,51.2639399316853,-8.18413602032115));
#19078=CARTESIAN_POINT('Ctrl Pts',(20.3552864600137,50.98027544235,1.60569624796426));
#19079=CARTESIAN_POINT('Ctrl Pts',(17.1920025198992,50.6966109530149,11.0159474565449));
#19080=CARTESIAN_POINT('Ctrl Pts',(9.96451717205493,50.4129464636797,17.8220196838587));
#19081=CARTESIAN_POINT('Ctrl Pts',(0.381416206021541,50.1292819743447,20.4149586840892));
#19082=CARTESIAN_POINT('Ctrl Pts',(-9.29185249869818,49.8456174850094,18.18178989617));
#19083=CARTESIAN_POINT('Ctrl Pts',(-16.7685220060165,49.5619529956743,11.6504368106559));
#19084=CARTESIAN_POINT('Ctrl Pts',(-20.2811042716596,49.2782885063392,2.36491412602784));
#19085=CARTESIAN_POINT('Ctrl Pts',(-18.999222715934,48.9946240170041,-7.47967540070289));
#19086=CARTESIAN_POINT('Ctrl Pts',(-13.2259149555241,48.7109595276689,-15.5560657764083));
#19087=CARTESIAN_POINT('Ctrl Pts',(-4.32599391300361,48.4272950383338,-19.9549939872915));
#19088=CARTESIAN_POINT('Ctrl Pts',(5.59659435599133,48.1436305489987,-19.6365511272388));
#19089=CARTESIAN_POINT('Ctrl Pts',(14.1961447789205,47.8599660596635,-14.6760172365503));
#19090=CARTESIAN_POINT('Ctrl Pts',(19.4397190995403,47.5763015703284,-6.24606514822754));
#19091=CARTESIAN_POINT('Ctrl Pts',(20.0877335925167,47.2926370809931,3.66046003101415));
#19092=CARTESIAN_POINT('Ctrl Pts',(15.9869972882849,47.0089725916581,12.7016505310532));
#19093=CARTESIAN_POINT('Ctrl Pts',(8.1069264091395,46.7253081023228,18.7401641591884));
#19094=CARTESIAN_POINT('Ctrl Pts',(-1.68962614120521,46.4416436129877,20.3484931141353));
#19095=CARTESIAN_POINT('Ctrl Pts',(-11.0867501821699,46.1579791236525,17.1464275845524));
#19096=CARTESIAN_POINT('Ctrl Pts',(-17.8629606435048,45.8743146343175,9.89093754720224));
#19097=CARTESIAN_POINT('Ctrl Pts',(-20.4163578047457,45.5906501449824,0.297224666641401));
#19098=CARTESIAN_POINT('Ctrl Pts',(-18.1433172327772,45.3069856556472,-9.36675228160036));
#19099=CARTESIAN_POINT('Ctrl Pts',(-11.5811869154352,45.023321166312,-16.8164240593439));
#19100=CARTESIAN_POINT('Ctrl Pts',(-2.28125791437836,44.7396566769769,-20.2906843364653));
#19101=CARTESIAN_POINT('Ctrl Pts',(7.557961658606,44.4559921876418,-18.9682161544255));
#19102=CARTESIAN_POINT('Ctrl Pts',(15.6104751166106,44.1723276983066,-13.1616516876741));
#19103=CARTESIAN_POINT('Ctrl Pts',(19.9726640389233,43.8886632089715,-4.24366583301215));
#19104=CARTESIAN_POINT('Ctrl Pts',(19.6133046678369,43.6049987196362,5.67752485864902));
#19105=CARTESIAN_POINT('Ctrl Pts',(14.6173497478612,43.321334230301,14.256545684796));
#19106=CARTESIAN_POINT('Ctrl Pts',(6.16584565219571,43.037669740966,19.465311605707));
#19107=CARTESIAN_POINT('Ctrl Pts',(-3.74326760165467,42.7540052516307,20.0724676155269));
#19108=CARTESIAN_POINT('Ctrl Pts',(-12.7674704238328,42.4703407622956,15.9344817138973));
#19109=CARTESIAN_POINT('Ctrl Pts',(-18.7734365163896,42.1866762729606,8.0295759464037));
#19110=CARTESIAN_POINT('Ctrl Pts',(-20.3413523332071,41.9030117836254,-1.7735258019853));
#19111=CARTESIAN_POINT('Ctrl Pts',(-17.1005617497612,41.6193472942903,-11.1573651171133));
#19112=CARTESIAN_POINT('Ctrl Pts',(-9.81718936609107,41.3356828049551,-17.9035974447674));
#19113=CARTESIAN_POINT('Ctrl Pts',(-0.213028248023332,41.05201831562,-20.41740991114));
#19114=CARTESIAN_POINT('Ctrl Pts',(9.44149286002567,40.7683538262848,-18.1045359257855));
#19115=CARTESIAN_POINT('Ctrl Pts',(16.8640400854962,40.4846893369497,-11.5117401164529));
#19116=CARTESIAN_POINT('Ctrl Pts',(20.2999193566913,40.2010248476145,-2.19756288324188));
#19117=CARTESIAN_POINT('Ctrl Pts',(18.9368870050839,39.9173603582794,7.63611937247311));
#19118=CARTESIAN_POINT('Ctrl Pts',(13.0971645961613,39.6336958689442,15.6646189885051));
#19119=CARTESIAN_POINT('Ctrl Pts',(4.16126558171192,39.350031379609,19.9899944290244));
#19120=CARTESIAN_POINT('Ctrl Pts',(-5.75835880695092,39.0663668902739,19.5897246628022));
#19121=CARTESIAN_POINT('Ctrl Pts',(-14.3167041421641,38.7827024009388,14.558433673293));
#19122=CARTESIAN_POINT('Ctrl Pts',(-19.4905730811527,38.4990379116037,6.08552129914113));
#19123=CARTESIAN_POINT('Ctrl Pts',(-20.0568602829488,38.2153734222685,-3.82601151385237));
#19124=CARTESIAN_POINT('Ctrl Pts',(-15.8816951549476,37.9317089329334,-12.8330731907587));
#19125=CARTESIAN_POINT('Ctrl Pts',(-7.95208893137916,37.6480444435982,-18.8063896094275));
#19126=CARTESIAN_POINT('Ctrl Pts',(1.85739530188323,37.3643799542631,-20.3338656237715));
#19127=CARTESIAN_POINT('Ctrl Pts',(11.2277903080687,37.0807154649279,-17.0544050999903));
#19128=CARTESIAN_POINT('Ctrl Pts',(17.9439297743379,36.7970509755928,-9.74327423211832));
#19129=CARTESIAN_POINT('Ctrl Pts',(20.4181147958306,36.5133864862576,-0.128828206773863));
#19130=CARTESIAN_POINT('Ctrl Pts',(18.0654467295916,36.2297219969225,9.51607287515306));
#19131=CARTESIAN_POINT('Ctrl Pts',(11.4420975477109,35.9460575075872,16.9113693183094));
#19132=CARTESIAN_POINT('Ctrl Pts',(2.11383047832578,35.6623930182522,20.308809154332));
#19133=CARTESIAN_POINT('Ctrl Pts',(-7.71414722191097,35.378728528917,18.905235809343));
#19134=CARTESIAN_POINT('Ctrl Pts',(-15.7184964718176,35.0950640395819,13.0324547770618));
#19135=CARTESIAN_POINT('Ctrl Pts',(-20.006984852839,34.8113995502467,4.07879455327383));
#19136=CARTESIAN_POINT('Ctrl Pts',(-19.5658115376498,34.5277350609116,-5.83909480780952));
#19137=CARTESIAN_POINT('Ctrl Pts',(-14.4992699637004,34.2440705715764,-14.3766191667262));
#19138=CARTESIAN_POINT('Ctrl Pts',(-6.00509355793826,33.9604060822413,-19.5155030180225));
#19139=CARTESIAN_POINT('Ctrl Pts',(3.90869056586123,33.6767415929061,-20.0409120165633));
#19140=CARTESIAN_POINT('Ctrl Pts',(12.8984573068486,33.393077103571,-15.8286381975024));
#19141=CARTESIAN_POINT('Ctrl Pts',(18.8390236931527,33.1094126142358,-7.87446730251712));
#19142=CARTESIAN_POINT('Ctrl Pts',(20.3260314896307,32.8257481249007,1.94123445067361));
#19143=CARTESIAN_POINT('Ctrl Pts',(17.0079616531857,32.5420836355655,11.2980220959072));
#19144=CARTESIAN_POINT('Ctrl Pts',(9.66918696430926,32.2584191462305,17.9839618479286));
#19145=CARTESIAN_POINT('Ctrl Pts',(0.0446387949955499,31.9747546568951,
20.4184626860802));
#19146=CARTESIAN_POINT('Ctrl Pts',(-9.59051658801136,31.6910901675601,18.0260697460044));
#19147=CARTESIAN_POINT('Ctrl Pts',(-16.9583601139928,31.4074256782248,11.3722216858637));
#19148=CARTESIAN_POINT('Ctrl Pts',(-20.3174548346148,31.1237611888899,2.03013923009681));
#19149=CARTESIAN_POINT('Ctrl Pts',(-18.8730612251852,30.8400966995547,-7.79219776225003));
#19150=CARTESIAN_POINT('Ctrl Pts',(-12.9679284853489,30.5564322102195,-15.7717958575954));
#19151=CARTESIAN_POINT('Ctrl Pts',(-3.99540909092099,30.2727677208844,-20.0243049703027));
#19152=CARTESIAN_POINT('Ctrl Pts',(2.61316846193303,30.0836580613276,-19.7009753762946));
#19153=CARTESIAN_POINT('Ctrl Pts',(5.68603466549838,29.9891032315492,-18.7701112193526));
#19154=CARTESIAN_POINT('Ctrl Pts',(2.35248676567306,53.8122812040015,19.4760438573182));
#19155=CARTESIAN_POINT('Ctrl Pts',(-0.835949472048931,53.7177263742231,
19.8611710477982));
#19156=CARTESIAN_POINT('Ctrl Pts',(-7.40249170726399,53.5286167146664,19.035718929201));
#19157=CARTESIAN_POINT('Ctrl Pts',(-15.5058158295368,53.2449522253312,13.2930734039672));
#19158=CARTESIAN_POINT('Ctrl Pts',(-19.9420572724581,52.9612877359961,4.40959470916045));
#19159=CARTESIAN_POINT('Ctrl Pts',(-19.6647222792197,52.6776232466609,-5.51711323126738));
#19160=CARTESIAN_POINT('Ctrl Pts',(-14.7382681313176,52.3939587573258,-14.1391743717067));
#19161=CARTESIAN_POINT('Ctrl Pts',(-6.32786456239355,52.1102942679906,-19.4189270621828));
#19162=CARTESIAN_POINT('Ctrl Pts',(3.57854237668436,51.8266297786555,-20.1079348466254));
#19163=CARTESIAN_POINT('Ctrl Pts',(12.6389333843715,51.5429652893203,-16.0434666272831));
#19164=CARTESIAN_POINT('Ctrl Pts',(18.7114973024933,51.2593007999852,-8.18628915173532));
#19165=CARTESIAN_POINT('Ctrl Pts',(20.3606416485524,50.97563631065,1.60611868416694));
#19166=CARTESIAN_POINT('Ctrl Pts',(17.19652549519,50.6919718213149,11.0188455976376));
#19167=CARTESIAN_POINT('Ctrl Pts',(9.96713869623779,50.4083073319797,17.8267084070514));
#19168=CARTESIAN_POINT('Ctrl Pts',(0.38151655146859,50.1246428426446,20.4203295731073));
#19169=CARTESIAN_POINT('Ctrl Pts',(-9.29429705474246,49.8409783533094,18.1865732698431));
#19170=CARTESIAN_POINT('Ctrl Pts',(-16.7729335686945,49.5573138639743,11.6535018770193));
#19171=CARTESIAN_POINT('Ctrl Pts',(-20.2864399454939,49.2736493746391,2.36553630173456));
#19172=CARTESIAN_POINT('Ctrl Pts',(-19.0042211446896,48.989984885304,-7.4816431982948));
#19173=CARTESIAN_POINT('Ctrl Pts',(-13.2293945080778,48.7063203959688,-15.5601583589236));
#19174=CARTESIAN_POINT('Ctrl Pts',(-4.3271320212667,48.4226559066337,-19.9602438660632));
#19175=CARTESIAN_POINT('Ctrl Pts',(5.5980667413947,48.1389914172986,-19.6417172281645));
#19176=CARTESIAN_POINT('Ctrl Pts',(14.1998795853142,47.8553269279634,-14.6798782906499));
#19177=CARTESIAN_POINT('Ctrl Pts',(19.4448334167225,47.5716624386283,-6.24770840028006));
#19178=CARTESIAN_POINT('Ctrl Pts',(20.0930183932152,47.2879979492931,3.66142304665942));
#19179=CARTESIAN_POINT('Ctrl Pts',(15.9912032428313,47.004333459958,12.7049921569905));
#19180=CARTESIAN_POINT('Ctrl Pts',(8.10905922766536,46.7206689706228,18.7450944332872));
#19181=CARTESIAN_POINT('Ctrl Pts',(-1.69007065812247,46.4370044812877,20.3538465170029));
#19182=CARTESIAN_POINT('Ctrl Pts',(-11.0896669504969,46.1533399919525,17.1509385689327));
#19183=CARTESIAN_POINT('Ctrl Pts',(-17.8676601376735,45.8696755026174,9.8935397140129));
#19184=CARTESIAN_POINT('Ctrl Pts',(-20.4217290618606,45.5860110132823,0.297302862278477));
#19185=CARTESIAN_POINT('Ctrl Pts',(-18.1480904848286,45.3023465239471,-9.36921654262662));
#19186=CARTESIAN_POINT('Ctrl Pts',(-11.5842337631254,45.0186820346119,-16.8208482244296));
#19187=CARTESIAN_POINT('Ctrl Pts',(-2.28185808130925,44.7350175452768,-20.296022530655));
#19188=CARTESIAN_POINT('Ctrl Pts',(7.55995005221281,44.4513530559417,-18.9732064258026));
#19189=CARTESIAN_POINT('Ctrl Pts',(15.6145820134597,44.1676885666065,-13.1651143334578));
#19190=CARTESIAN_POINT('Ctrl Pts',(19.9779185664375,43.8840240772714,-4.24478228191636));
#19191=CARTESIAN_POINT('Ctrl Pts',(19.6184646529456,43.6003595879362,5.67901853573306));
#19192=CARTESIAN_POINT('Ctrl Pts',(14.6211953673681,43.316695098601,14.2602963818193));
#19193=CARTESIAN_POINT('Ctrl Pts',(6.16746779962503,43.0330306092659,19.4704326559187));
#19194=CARTESIAN_POINT('Ctrl Pts',(-3.74425240280926,42.7493661199307,20.0777483999609));
#19195=CARTESIAN_POINT('Ctrl Pts',(-12.7708293660599,42.4657016305956,15.9386738523334));
#19196=CARTESIAN_POINT('Ctrl Pts',(-18.7783755439784,42.1820371412605,8.03168841510866));
#19197=CARTESIAN_POINT('Ctrl Pts',(-20.3467038574354,41.8983726519253,-1.77399239172543));
#19198=CARTESIAN_POINT('Ctrl Pts',(-17.1050606674842,41.6147081625902,-11.1603004632384));
#19199=CARTESIAN_POINT('Ctrl Pts',(-9.81977213079062,41.331043673255,-17.9083076299081));
#19200=CARTESIAN_POINT('Ctrl Pts',(-0.213084292764702,41.0473791839199,
-20.4227814450494));
#19201=CARTESIAN_POINT('Ctrl Pts',(9.44397678424884,40.7637146945847,-18.1092989750195));
#19202=CARTESIAN_POINT('Ctrl Pts',(16.8684767776899,40.4800502052496,-11.5147686936652));
#19203=CARTESIAN_POINT('Ctrl Pts',(20.3052599804853,40.1963857159144,-2.19814103118507));
#19204=CARTESIAN_POINT('Ctrl Pts',(18.9418690342016,39.9127212265793,7.63812832827719));
#19205=CARTESIAN_POINT('Ctrl Pts',(13.1006102762966,39.6290567372441,15.6687401298467));
#19206=CARTESIAN_POINT('Ctrl Pts',(4.16236035226682,39.345392247909,19.9952535159209));
#19207=CARTESIAN_POINT('Ctrl Pts',(-5.75987375031193,39.0617277585738,19.5948784443426));
#19208=CARTESIAN_POINT('Ctrl Pts',(-14.320470666033,38.7780632692387,14.5622637928079));
#19209=CARTESIAN_POINT('Ctrl Pts',(-19.4957007773038,38.4943987799036,6.08712231436083));
#19210=CARTESIAN_POINT('Ctrl Pts',(-20.0621369613127,38.2107342905684,-3.82701808376861));
#19211=CARTESIAN_POINT('Ctrl Pts',(-15.8858734059811,37.9270698012333,-12.8364493921527));
#19212=CARTESIAN_POINT('Ctrl Pts',(-7.95418101433831,37.6434053118981,-18.8113373065124));
#19213=CARTESIAN_POINT('Ctrl Pts',(1.85788395651131,37.359740822563,-20.3392151783517));
#19214=CARTESIAN_POINT('Ctrl Pts',(11.2307441820728,37.0760763332278,-17.0588918745468));
#19215=CARTESIAN_POINT('Ctrl Pts',(17.9486505703482,36.7924118438927,-9.74583755078384));
#19216=CARTESIAN_POINT('Ctrl Pts',(20.4234865151855,36.5087473545575,-0.128862099666414));
#19217=CARTESIAN_POINT('Ctrl Pts',(18.0701994950065,36.2250828652224,9.5185764203311));
#19218=CARTESIAN_POINT('Ctrl Pts',(11.4451078029419,35.9414183758872,16.91581846216));
#19219=CARTESIAN_POINT('Ctrl Pts',(2.11438659744718,35.6577538865521,20.3141521169065));
#19220=CARTESIAN_POINT('Ctrl Pts',(-7.7161767057437,35.3740893972169,18.9102095114761));
#19221=CARTESIAN_POINT('Ctrl Pts',(-15.7226317875749,35.0904249078818,13.0358834329508));
#19222=CARTESIAN_POINT('Ctrl Pts',(-20.0122484096652,34.8067604185466,4.07986762686163));
#19223=CARTESIAN_POINT('Ctrl Pts',(-19.5709590280071,34.5230959292115,-5.84063099168422));
#19224=CARTESIAN_POINT('Ctrl Pts',(-14.5030845180251,34.2394314398763,-14.3804014533863));
#19225=CARTESIAN_POINT('Ctrl Pts',(-6.00667341384557,33.9557669505412,-19.5206372729111));
#19226=CARTESIAN_POINT('Ctrl Pts',(3.90971888766891,33.672102461206,-20.0461844991202));
#19227=CARTESIAN_POINT('Ctrl Pts',(12.9018507095002,33.3884379718709,-15.8328024900789));
```
