## Supplementary Material 4 for "De novo Powered Air-Purifying Respirator Design and Fabrication for Pandemic Response": Custom Filter Housing.step (part 3 of 4)

```
#19228=CARTESIAN_POINT('Ctrl Pts',(18.8439799765745,33.1047734825357,-7.87653896414892));
#19229=CARTESIAN_POINT('Ctrl Pts',(20.3313789816317,32.8211089932007,1.94174516187317));
#19230=CARTESIAN_POINT('Ctrl Pts',(17.0124362121671,32.5374445038654,11.300994447569));
#19231=CARTESIAN_POINT('Ctrl Pts',(9.67173078559361,32.2537800145304,17.9886931745006));
#19232=CARTESIAN_POINT('Ctrl Pts',(0.0446505509054691,31.9701155251951,
20.4238344995783));
#19233=CARTESIAN_POINT('Ctrl Pts',(-9.59303974232004,31.6864510358601,18.0308121466739));
#19234=CARTESIAN_POINT('Ctrl Pts',(-16.9628215725985,31.4027865465248,11.3752135681193));
#19235=CARTESIAN_POINT('Ctrl Pts',(-20.322800167086,31.1191220571898,2.03067331054418));
#19236=CARTESIAN_POINT('Ctrl Pts',(-18.8780262724377,30.8354575678546,-7.79424773882668));
#19237=CARTESIAN_POINT('Ctrl Pts',(-12.9713405484581,30.5517930785194,-15.7759452787685));
#19238=CARTESIAN_POINT('Ctrl Pts',(-3.99645940922183,30.2681285891843,-20.0295729065324));
#19239=CARTESIAN_POINT('Ctrl Pts',(2.61385460622837,30.0790189296275,-19.7061587075517));
#19240=CARTESIAN_POINT('Ctrl Pts',(5.68753054648386,29.9844640998491,-18.7750492568638));
#19241=CARTESIAN_POINT('Ctrl Pts',(2.3531054946966,53.8076420723014,19.4811662638601));
#19242=CARTESIAN_POINT('Ctrl Pts',(-0.83617071244833,53.713087242523,19.8663949131869));
#19243=CARTESIAN_POINT('Ctrl Pts',(-7.40443785082346,53.5239775829663,19.0407256093285));
#19244=CARTESIAN_POINT('Ctrl Pts',(-15.5098945107332,53.2403130936311,13.2965697206621));
#19245=CARTESIAN_POINT('Ctrl Pts',(-19.9473021734326,52.956648604296,4.41075449877604));
#19246=CARTESIAN_POINT('Ctrl Pts',(-19.669894528314,52.6729841149608,-5.51856432067145));
#19247=CARTESIAN_POINT('Ctrl Pts',(-14.7421444939989,52.3893196256257,-14.1428932135538));
#19248=CARTESIAN_POINT('Ctrl Pts',(-6.3295289214286,52.1056551362905,-19.424034564584));
#19249=CARTESIAN_POINT('Ctrl Pts',(3.57948360566135,51.8219906469554,-20.113223571091));
#19250=CARTESIAN_POINT('Ctrl Pts',(12.6422576295486,51.5383261576202,-16.0476863277298));
#19251=CARTESIAN_POINT('Ctrl Pts',(18.7164187430947,51.2546616682851,-8.18844228314949));
#19252=CARTESIAN_POINT('Ctrl Pts',(20.3659968370911,50.9709971789499,1.60654112036962));
#19253=CARTESIAN_POINT('Ctrl Pts',(17.2010484704808,50.6873326896148,11.0217437387303));
#19254=CARTESIAN_POINT('Ctrl Pts',(9.96976022042066,50.4036682002796,17.831397130244));
#19255=CARTESIAN_POINT('Ctrl Pts',(0.38161689691564,50.1200037109445,20.4257004621254));
#19256=CARTESIAN_POINT('Ctrl Pts',(-9.29674161078674,49.8363392216093,18.1913566435161));
#19257=CARTESIAN_POINT('Ctrl Pts',(-16.7773451313725,49.5526747322742,11.6565669433827));
#19258=CARTESIAN_POINT('Ctrl Pts',(-20.2917756193281,49.269010242939,2.36615847744129));
#19259=CARTESIAN_POINT('Ctrl Pts',(-19.0092195734451,48.9853457536039,-7.48361099588671));
#19260=CARTESIAN_POINT('Ctrl Pts',(-13.2328740606314,48.7016812642687,-15.5642509414388));
#19261=CARTESIAN_POINT('Ctrl Pts',(-4.32827012952978,48.4180167749336,-19.965493744835));
#19262=CARTESIAN_POINT('Ctrl Pts',(5.59953912679806,48.1343522855985,-19.6468833290901));
#19263=CARTESIAN_POINT('Ctrl Pts',(14.2036143917079,47.8506877962633,-14.6837393447495));
#19264=CARTESIAN_POINT('Ctrl Pts',(19.4499477339046,47.5670233069282,-6.24935165233257));
#19265=CARTESIAN_POINT('Ctrl Pts',(20.0983031939136,47.283358817593,3.66238606230469));
#19266=CARTESIAN_POINT('Ctrl Pts',(15.9954091973776,46.9996943282579,12.7083337829279));
#19267=CARTESIAN_POINT('Ctrl Pts',(8.11119204619121,46.7160298389227,18.7500247073859));
#19268=CARTESIAN_POINT('Ctrl Pts',(-1.69051517503973,46.4323653495876,20.3591999198705));
#19269=CARTESIAN_POINT('Ctrl Pts',(-11.0925837188238,46.1487008602524,17.155449553313));
#19270=CARTESIAN_POINT('Ctrl Pts',(-17.8723596318423,45.8650363709173,9.89614188082356));
#19271=CARTESIAN_POINT('Ctrl Pts',(-20.4271003189756,45.5813718815822,0.297381057915561));
#19272=CARTESIAN_POINT('Ctrl Pts',(-18.1528637368801,45.297707392247,-9.37168080365289));
#19273=CARTESIAN_POINT('Ctrl Pts',(-11.5872806108155,45.0140429029118,-16.8252723895153));
#19274=CARTESIAN_POINT('Ctrl Pts',(-2.28245824824014,44.7303784135767,-20.3013607248448));
#19275=CARTESIAN_POINT('Ctrl Pts',(7.56193844581962,44.4467139242416,-18.9781966971797));
#19276=CARTESIAN_POINT('Ctrl Pts',(15.6186889103088,44.1630494349064,-13.1685769792415));
#19277=CARTESIAN_POINT('Ctrl Pts',(19.9831730939516,43.8793849455713,-4.24589873082056));
#19278=CARTESIAN_POINT('Ctrl Pts',(19.6236246380542,43.5957204562361,5.68051221281708));
#19279=CARTESIAN_POINT('Ctrl Pts',(14.6250409868751,43.3120559669009,14.2640470788426));
#19280=CARTESIAN_POINT('Ctrl Pts',(6.16908994705435,43.0283914775658,19.4755537061303));
#19281=CARTESIAN_POINT('Ctrl Pts',(-3.74523720396384,42.7447269882306,20.083029184395));
#19282=CARTESIAN_POINT('Ctrl Pts',(-12.774188308287,42.4610624988955,15.9428659907695));
#19283=CARTESIAN_POINT('Ctrl Pts',(-18.7833145715672,42.1773980095604,8.03380088381365));
#19284=CARTESIAN_POINT('Ctrl Pts',(-20.3520553816638,41.8937335202252,-1.77445898146556));
#19285=CARTESIAN_POINT('Ctrl Pts',(-17.1095595852073,41.6100690308901,-11.1632358093634));
#19286=CARTESIAN_POINT('Ctrl Pts',(-9.82235489549016,41.3264045415549,-17.9130178150487));
#19287=CARTESIAN_POINT('Ctrl Pts',(-0.213140337506071,41.0427400522198,
-20.4281529789587));
#19288=CARTESIAN_POINT('Ctrl Pts',(9.44646070847201,40.7590755628846,-18.1140620242536));
#19289=CARTESIAN_POINT('Ctrl Pts',(16.8729134698836,40.4754110735495,-11.5177972708775));
#19290=CARTESIAN_POINT('Ctrl Pts',(20.3106006042792,40.1917465842143,-2.19871917912825));
#19291=CARTESIAN_POINT('Ctrl Pts',(18.9468510633194,39.9080820948792,7.64013728408127));
#19292=CARTESIAN_POINT('Ctrl Pts',(13.1040559564319,39.624417605544,15.6728612711884));
#19293=CARTESIAN_POINT('Ctrl Pts',(4.16345512282173,39.3407531162089,20.0005126028173));
#19294=CARTESIAN_POINT('Ctrl Pts',(-5.76138869367294,39.0570886268737,19.6000322258829));
#19295=CARTESIAN_POINT('Ctrl Pts',(-14.3242371899018,38.7734241375386,14.5660939123227));
#19296=CARTESIAN_POINT('Ctrl Pts',(-19.500828473455,38.4897596482035,6.08872332958053));
#19297=CARTESIAN_POINT('Ctrl Pts',(-20.0674136396766,38.2060951588683,-3.82802465368487));
#19298=CARTESIAN_POINT('Ctrl Pts',(-15.8900516570147,37.9224306695332,-12.8398255935468));
#19299=CARTESIAN_POINT('Ctrl Pts',(-7.95627309729745,37.638766180198,-18.8162850035974));
#19300=CARTESIAN_POINT('Ctrl Pts',(1.8583726111394,37.3551016908629,-20.344564732932));
#19301=CARTESIAN_POINT('Ctrl Pts',(11.2336980560769,37.0714372015277,-17.0633786491032));
#19302=CARTESIAN_POINT('Ctrl Pts',(17.9533713663584,36.7877727121926,-9.74840086944935));
#19303=CARTESIAN_POINT('Ctrl Pts',(20.4288582345403,36.5041082228574,-0.128895992558966));
#19304=CARTESIAN_POINT('Ctrl Pts',(18.0749522604215,36.2204437335223,9.52107996550914));
#19305=CARTESIAN_POINT('Ctrl Pts',(11.4481180581729,35.9367792441871,16.9202676060106));
#19306=CARTESIAN_POINT('Ctrl Pts',(2.11494271656859,35.653114754852,20.3194950794811));
#19307=CARTESIAN_POINT('Ctrl Pts',(-7.71820618957644,35.3694502655168,18.9151832136093));
#19308=CARTESIAN_POINT('Ctrl Pts',(-15.7267671033322,35.0857857761817,13.0393120888398));
#19309=CARTESIAN_POINT('Ctrl Pts',(-20.0175119664913,34.8021212868465,4.08094070044942));
#19310=CARTESIAN_POINT('Ctrl Pts',(-19.5761065183645,34.5184567975114,-5.84216717555893));
#19311=CARTESIAN_POINT('Ctrl Pts',(-14.5068990723497,34.2347923081762,-14.3841837400463));
#19312=CARTESIAN_POINT('Ctrl Pts',(-6.00825326975288,33.9511278188411,-19.5257715277998));
#19313=CARTESIAN_POINT('Ctrl Pts',(3.91074720947659,33.6674633295059,-20.0514569816771));
#19314=CARTESIAN_POINT('Ctrl Pts',(12.9052441121519,33.3837988401708,-15.8369667826554));
#19315=CARTESIAN_POINT('Ctrl Pts',(18.8489362599963,33.1001343508356,-7.87861062578073));
#19316=CARTESIAN_POINT('Ctrl Pts',(20.3367264736328,32.8164698615006,1.94225587307272));
#19317=CARTESIAN_POINT('Ctrl Pts',(17.0169107711485,32.5328053721653,11.3039667992308));
#19318=CARTESIAN_POINT('Ctrl Pts',(9.67427460687796,32.2491408828303,17.9934245010726));
#19319=CARTESIAN_POINT('Ctrl Pts',(0.0446623068153865,31.965476393495,20.4292063130764));
#19320=CARTESIAN_POINT('Ctrl Pts',(-9.59556289662872,31.68181190416,18.0355545473434));
#19321=CARTESIAN_POINT('Ctrl Pts',(-16.9672830312041,31.3981474148247,11.3782054503749));
#19322=CARTESIAN_POINT('Ctrl Pts',(-20.3281454995571,31.1144829254897,2.03120739099156));
#19323=CARTESIAN_POINT('Ctrl Pts',(-18.8829913196902,30.8308184361545,-7.79629771540332));
#19324=CARTESIAN_POINT('Ctrl Pts',(-12.9747526115673,30.5471539468193,-15.7800946999417));
#19325=CARTESIAN_POINT('Ctrl Pts',(-3.99750972752267,30.2634894574842,-20.034840842762));
#19326=CARTESIAN_POINT('Ctrl Pts',(2.61454075052372,30.0743797979274,-19.7113420388087));
#19327=CARTESIAN_POINT('Ctrl Pts',(5.68902642746934,29.979824968149,-18.779987294375));
#19328=CARTESIAN_POINT('',(-19.6084825562915,43.7858478075438,-1.15499201687284E-5));
#19329=CARTESIAN_POINT('',(-18.2167966360244,44.0046132580953,7.25609483344186));
#19330=CARTESIAN_POINT('Ctrl Pts',(-19.6082602904915,43.7861191838464,-1.16687454611666E-5));
#19331=CARTESIAN_POINT('Ctrl Pts',(-19.608242834247,43.7881861006157,0.0686231764205053));
#19332=CARTESIAN_POINT('Ctrl Pts',(-19.6078478606838,43.7902384406071,0.137256891811201));
#19333=CARTESIAN_POINT('Ctrl Pts',(-19.6070775431147,43.7922775743171,0.205885690517059));
#19334=CARTESIAN_POINT('Ctrl Pts',(-19.6042425173634,43.7997822669408,0.458462574944728));
#19335=CARTESIAN_POINT('Ctrl Pts',(-19.5963236525986,43.8071080363737,0.710971599481392));
#19336=CARTESIAN_POINT('Ctrl Pts',(-19.583480001748,43.8143701022901,0.963234771354079));
#19337=CARTESIAN_POINT('Ctrl Pts',(-19.5783757964795,43.8172561255511,1.06348687458306));
#19338=CARTESIAN_POINT('Ctrl Pts',(-19.572493830257,43.820132093274,1.16369959302479));
#19339=CARTESIAN_POINT('Ctrl Pts',(-19.565836699905,43.8229986083645,1.26386136524961));
#19340=CARTESIAN_POINT('Ctrl Pts',(-19.5651709868698,43.8232852598735,1.27387754247207));
#19341=CARTESIAN_POINT('Ctrl Pts',(-19.5650187905946,43.8233493634656,1.27611768676056));
#19342=CARTESIAN_POINT('Ctrl Pts',(-19.5647092004028,43.8234810948456,1.2807175419456));
#19343=CARTESIAN_POINT('Ctrl Pts',(-19.5646381600791,43.8235113226762,1.28177305083977));
#19344=CARTESIAN_POINT('Ctrl Pts',(-19.5645669275612,43.8235416003198,1.28283019489001));
#19345=CARTESIAN_POINT('Ctrl Pts',(-19.5644955020905,43.8235719278043,1.28388897401805));
#19346=CARTESIAN_POINT('Ctrl Pts',(-19.5642556589176,43.8236737659864,1.28744430159082));
#19347=CARTESIAN_POINT('Ctrl Pts',(-19.5640136400519,43.8237761661537,1.29101806602248));
#19348=CARTESIAN_POINT('Ctrl Pts',(-19.5637694165824,43.8238791293668,1.29461026430003));
#19349=CARTESIAN_POINT('Ctrl Pts',(-19.5636800186077,43.8239168190398,1.29592518809219));
#19350=CARTESIAN_POINT('Ctrl Pts',(-19.5635903248913,43.823954583852,1.29724258186025));
#19351=CARTESIAN_POINT('Ctrl Pts',(-19.5635003340338,43.823992423886,1.29856244550754));
#19352=CARTESIAN_POINT('Ctrl Pts',(-19.562314103233,43.8244912191542,1.31596046742482));
#19353=CARTESIAN_POINT('Ctrl Pts',(-19.5610762564668,43.8250030842694,1.33378764982359));
#19354=CARTESIAN_POINT('Ctrl Pts',(-19.5597834987927,43.8255282089817,1.35204375758551));
#19355=CARTESIAN_POINT('Ctrl Pts',(-19.5542201789341,43.8277880576744,1.43060803059672));
#19356=CARTESIAN_POINT('Ctrl Pts',(-19.547641727059,43.8302910003971,1.51711605997034));
#19357=CARTESIAN_POINT('Ctrl Pts',(-19.5397320987124,43.8330353136552,1.61153736951961));
#19358=CARTESIAN_POINT('Ctrl Pts',(-19.5318224703659,43.8357796269132,1.70595867906888));
#19359=CARTESIAN_POINT('Ctrl Pts',(-19.5225808601274,43.8387645415053,1.80829275745558));
#19360=CARTESIAN_POINT('Ctrl Pts',(-19.5116355511033,43.8419891893357,1.91849569201613));
#19361=CARTESIAN_POINT('Ctrl Pts',(-19.5010678421245,43.84510259068,2.02489675739286));
#19362=CARTESIAN_POINT('Ctrl Pts',(-19.4889116194999,43.8484394694526,2.13863330391573));
#19363=CARTESIAN_POINT('Ctrl Pts',(-19.4747829258753,43.8519990444607,2.25964867558398));
#19364=CARTESIAN_POINT('Ctrl Pts',(-19.4607229167234,43.8555413151421,2.38007574962076));
#19365=CARTESIAN_POINT('Ctrl Pts',(-19.4447094818882,43.8593041219134,2.50771134661799));
#19366=CARTESIAN_POINT('Ctrl Pts',(-19.4263171948781,43.8632866973292,2.64247864519301));
#19367=CARTESIAN_POINT('Ctrl Pts',(-19.4080928844425,43.8672328999232,2.77601511536849));
#19368=CARTESIAN_POINT('Ctrl Pts',(-19.3875328550127,43.8713948748728,2.91655391312777));
#19369=CARTESIAN_POINT('Ctrl Pts',(-19.3641785154108,43.875771881861,3.06399525132784));
#19370=CARTESIAN_POINT('Ctrl Pts',(-19.3611941014676,43.8763312126281,3.08283654562359));
#19371=CARTESIAN_POINT('Ctrl Pts',(-19.3581639978255,43.876894054855,3.10179052011557));
#19372=CARTESIAN_POINT('Ctrl Pts',(-19.3550871958282,43.8774604070092,3.12085693273011));
#19373=CARTESIAN_POINT('Ctrl Pts',(-19.331293149836,43.8818402173506,3.26830454198581));
#19374=CARTESIAN_POINT('Ctrl Pts',(-19.3047078464233,43.8864285031732,3.42248023887058));
#19375=CARTESIAN_POINT('Ctrl Pts',(-19.2748464986031,43.8912293228885,3.58325569230512));
#19376=CARTESIAN_POINT('Ctrl Pts',(-19.2455381923032,43.895941229918,3.74105353395353));
#19377=CARTESIAN_POINT('Ctrl Pts',(-19.2130738917143,43.9008578710293,3.90520918963297));
#19378=CARTESIAN_POINT('Ctrl Pts',(-19.1769569593919,43.905983092843,4.07556907360308));
#19379=CARTESIAN_POINT('Ctrl Pts',(-19.1412856849831,43.9110450729716,4.24382683467486));
#19380=CARTESIAN_POINT('Ctrl Pts',(-19.1020512374836,43.9163105174929,4.41813694137385));
#19381=CARTESIAN_POINT('Ctrl Pts',(-19.0587395843758,43.9217831484594,4.59831565473201));
#19382=CARTESIAN_POINT('Ctrl Pts',(-19.0162707522577,43.9271492850319,4.77498818925276));
#19383=CARTESIAN_POINT('Ctrl Pts',(-18.9698816919953,43.9327146222496,4.95730338150152));
#19384=CARTESIAN_POINT('Ctrl Pts',(-18.9190555691689,43.9384826947508,5.14504970678615));
#19385=CARTESIAN_POINT('Ctrl Pts',(-18.9003292728693,43.9406078742595,5.214222665905));
#19386=CARTESIAN_POINT('Ctrl Pts',(-18.8810003511279,43.9427605747637,5.28413248698208));
#19387=CARTESIAN_POINT('Ctrl Pts',(-18.8610418845483,43.9449409743109,5.35476714440427));
#19388=CARTESIAN_POINT('Ctrl Pts',(-18.8079452918435,43.9507416096566,5.54268036013269));
#19389=CARTESIAN_POINT('Ctrl Pts',(-18.7503978268245,43.9567405080831,5.73572626747235));
#19390=CARTESIAN_POINT('Ctrl Pts',(-18.6878792134196,43.962945479378,5.93364734413434));
#19391=CARTESIAN_POINT('Ctrl Pts',(-18.6790733977658,43.9638194564287,5.96152474608195));
#19392=CARTESIAN_POINT('Ctrl Pts',(-18.6701689143853,43.9646975218288,5.98949879510419));
#19393=CARTESIAN_POINT('Ctrl Pts',(-18.66116426542,43.9655796974684,6.01756869992575));
#19394=CARTESIAN_POINT('Ctrl Pts',(-18.6246968062107,43.9691523746795,6.13124754660129));
#19395=CARTESIAN_POINT('Ctrl Pts',(-18.5865867994306,43.9727925133224,6.2464989058181));
#19396=CARTESIAN_POINT('Ctrl Pts',(-18.5467334471046,43.9765018712424,6.36326675307982));
#19397=CARTESIAN_POINT('Ctrl Pts',(-18.5417517780639,43.9769655409824,6.37786273398759));
#19398=CARTESIAN_POINT('Ctrl Pts',(-18.5367428669234,43.9774302951471,6.39248240894406));
#19399=CARTESIAN_POINT('Ctrl Pts',(-18.5317065127602,43.9778961334026,6.40712565349757));
#19400=CARTESIAN_POINT('Ctrl Pts',(-18.5291883356786,43.9781290525303,6.41444727577453));
#19401=CARTESIAN_POINT('Ctrl Pts',(-18.5266632978351,43.9783622426884,6.42177479044768));
#19402=CARTESIAN_POINT('Ctrl Pts',(-18.524131374343,43.9785957046939,6.42910818375807));
#19403=CARTESIAN_POINT('Ctrl Pts',(-18.522865412597,43.9787124356967,6.43277488041306));
#19404=CARTESIAN_POINT('Ctrl Pts',(-18.5213303656167,43.978853835426,6.43721531162705));
#19405=CARTESIAN_POINT('Ctrl Pts',(-18.5209878268762,43.9788853751415,6.43820584630403));
#19406=CARTESIAN_POINT('Ctrl Pts',(-18.5206452881358,43.978916914857,6.43919638098101));
#19407=CARTESIAN_POINT('Ctrl Pts',(-18.520301297753,43.9789485724908,6.44019082876658));
#19408=CARTESIAN_POINT('Ctrl Pts',(-18.5199558538386,43.9789803480632,6.44118918898306));
#19409=CARTESIAN_POINT('Ctrl Pts',(-18.5176629568956,43.9791912596172,6.44781584237753));
#19410=CARTESIAN_POINT('Ctrl Pts',(-18.5153060205499,43.9794073636611,6.45461486497474));
#19411=CARTESIAN_POINT('Ctrl Pts',(-18.512884486572,43.9796286769879,6.46158605661606));
#19412=CARTESIAN_POINT('Ctrl Pts',(-18.5123874273565,43.9796741051461,6.4630170070301));
#19413=CARTESIAN_POINT('Ctrl Pts',(-18.5118876462707,43.9797197527934,6.46445521161614));
#19414=CARTESIAN_POINT('Ctrl Pts',(-18.5113851383343,43.9797656200752,6.46590066858211));
#19415=CARTESIAN_POINT('Ctrl Pts',(-18.5085257012906,43.9800266201412,6.47412579876329));
#19416=CARTESIAN_POINT('Ctrl Pts',(-18.5055779591842,43.980294718109,6.48258575640694));
#19417=CARTESIAN_POINT('Ctrl Pts',(-18.5025409431506,43.9805699220674,6.49128019061507));
#19418=CARTESIAN_POINT('Ctrl Pts',(-18.4993103067996,43.9808626712337,6.50052892519319));
#19419=CARTESIAN_POINT('Ctrl Pts',(-18.4959786512589,43.9811634613716,6.51004298705785));
#19420=CARTESIAN_POINT('Ctrl Pts',(-18.4925447428665,43.9814723021994,6.51982192599668));
#19421=CARTESIAN_POINT('Ctrl Pts',(-18.4749690554341,43.9830530344831,6.56987322456723));
#19422=CARTESIAN_POINT('Ctrl Pts',(-18.454717846908,43.984844160247,6.62686519662807));
#19423=CARTESIAN_POINT('Ctrl Pts',(-18.431598496949,43.9868479708669,6.69072505662908));
#19424=CARTESIAN_POINT('Ctrl Pts',(-18.4081048790686,43.9888842202031,6.75561871287025));
#19425=CARTESIAN_POINT('Ctrl Pts',(-18.3816496095931,43.9911400961477,6.82760466307192));
#19426=CARTESIAN_POINT('Ctrl Pts',(-18.3519805639556,43.9936180129884,6.90658286387057));
#19427=CARTESIAN_POINT('Ctrl Pts',(-18.3226833408851,43.9960648757328,6.98457128300494));
#19428=CARTESIAN_POINT('Ctrl Pts',(-18.2902522396194,43.9987282359194,7.0693779510511));
#19429=CARTESIAN_POINT('Ctrl Pts',(-18.2543967879641,44.0016104671368,7.16088078362306));
#19430=CARTESIAN_POINT('Ctrl Pts',(-18.2539417323416,44.0016470466654,7.16204208201728));
#19431=CARTESIAN_POINT('Ctrl Pts',(-18.2534861245215,44.0016836614478,7.16320445860189));
#19432=CARTESIAN_POINT('Ctrl Pts',(-18.2530299638612,44.001720311489,7.16436791309812));
#19433=CARTESIAN_POINT('Ctrl Pts',(-18.2413199568998,44.0026611471944,7.19423471538161));
#19434=CARTESIAN_POINT('Ctrl Pts',(-18.2292458859452,44.0036254370522,7.22481201035509));
#19435=CARTESIAN_POINT('Ctrl Pts',(-18.2167966363481,44.0046132580696,7.25609483262837));
#19436=CARTESIAN_POINT('Ctrl Pts',(-19.6082513804174,43.7861111988177,-1.08389285488825E-5));
#19437=CARTESIAN_POINT('Ctrl Pts',(-19.6081028925902,43.7859780362351,-1.88158475214497E-9));
#19438=CARTESIAN_POINT('Ctrl Pts',(-19.6079545682377,43.785844691798,-1.68278539892256E-9));
#19439=CARTESIAN_POINT('Ctrl Pts',(-19.6078062438932,43.785711347357,-1.68277283772782E-9));
#19440=CARTESIAN_POINT('Ctrl Pts',(-19.3888405562654,43.5888599315128,-1.66327893267972E-9));
#19441=CARTESIAN_POINT('Ctrl Pts',(-19.2449394305094,43.3105812120447,-1.65147872691988E-9));
#19442=CARTESIAN_POINT('Ctrl Pts',(-19.2094186625399,43.0186142227944,-1.64843123005853E-9));
#19443=CARTESIAN_POINT('Ctrl Pts',(-19.1857381505603,42.8239695632942,-1.64653939094261E-9));
#19444=CARTESIAN_POINT('Ctrl Pts',(-19.2102266864851,42.6232412283349,-1.64864603450591E-9));
#19445=CARTESIAN_POINT('Ctrl Pts',(-19.2792522243404,42.4395309682191,-1.65457023039092E-9));
#19446=CARTESIAN_POINT('Ctrl Pts',(-19.311344621544,42.3541176151154,-1.65732255780521E-9));
#19447=CARTESIAN_POINT('Ctrl Pts',(-19.3530763102762,42.2723635089574,2.33087651454314E-7));
#19448=CARTESIAN_POINT('Ctrl Pts',(-19.4031971826769,42.1961723021564,-1.15311325336776E-7));
#19449=CARTESIAN_POINT('Ctrl Pts',(-19.4518911934129,42.1221501380509,-4.53791968870266E-7));
#19450=CARTESIAN_POINT('Ctrl Pts',(-19.5085024121995,42.0533799228545,-1.34169351503888E-6));
#19451=CARTESIAN_POINT('Ctrl Pts',(-19.5718503151549,41.9915736939747,-3.55933504802208E-6));
#19452=CARTESIAN_POINT('Ctrl Pts',(-19.5833228892403,41.9803803236076,-3.96095939424077E-6));
#19453=CARTESIAN_POINT('Ctrl Pts',(-19.5950163505841,41.9694152433607,-4.40630047296259E-6));
#19454=CARTESIAN_POINT('Ctrl Pts',(-19.6069236054543,41.9586884513666,-4.90013686072336E-6));
#19455=CARTESIAN_POINT('',(19.6060249402455,45.6003474749988,7.73185368839758E-6));
#19456=CARTESIAN_POINT('Ctrl Pts',(19.606466138262,43.7718238123078,-1.14411472821163E-6));
#19457=CARTESIAN_POINT('Ctrl Pts',(19.6062225658211,43.772042789732,3.95050422945012E-9));
#19458=CARTESIAN_POINT('Ctrl Pts',(19.6060375278269,43.7722091692748,4.07722245640916E-9));
#19459=CARTESIAN_POINT('Ctrl Pts',(19.459901092207,43.9036098260495,4.04683059516502E-9));
#19460=CARTESIAN_POINT('Ctrl Pts',(19.2327986437516,44.2369941965941,3.99960034767424E-9));
#19461=CARTESIAN_POINT('Ctrl Pts',(19.1470973082876,44.9395433689518,3.98178277068867E-9));
#19462=CARTESIAN_POINT('Ctrl Pts',(19.3869086203039,45.40334123473,4.03165460937136E-9));
#19463=CARTESIAN_POINT('Ctrl Pts',(19.6059084104895,45.6002429285789,4.07719186551674E-9));
#19464=CARTESIAN_POINT('Ctrl Pts',(19.6059643311521,45.6002932065797,4.16866511421143E-9));
#19465=CARTESIAN_POINT('Ctrl Pts',(19.6060204298358,45.6003432865714,1.23058173775675E-5));
#19466=CARTESIAN_POINT('Ctrl Pts',(-18.2167966360245,44.0046132580953,7.25609483344159));
#19467=CARTESIAN_POINT('Ctrl Pts',(-18.1794034157121,44.0075803292139,7.35005756235766));
#19468=CARTESIAN_POINT('Ctrl Pts',(-18.1386285006678,44.0107596960681,7.45038769573096));
#19469=CARTESIAN_POINT('Ctrl Pts',(-18.0941423405128,44.0141534519818,7.55693165525566));
#19470=CARTESIAN_POINT('Ctrl Pts',(-18.0732469602839,44.0157475167421,7.60697590581828));
#19471=CARTESIAN_POINT('Ctrl Pts',(-18.0515321865449,44.017388880791,7.65839064818209));
#19472=CARTESIAN_POINT('Ctrl Pts',(-18.0289606606892,44.0190777617148,7.71115760658267));
#19473=CARTESIAN_POINT('Ctrl Pts',(-17.9795797072516,44.0227726182695,7.82659874833266));
#19474=CARTESIAN_POINT('Ctrl Pts',(-17.9261004453669,44.0266949072387,7.94851429496657));
#19475=CARTESIAN_POINT('Ctrl Pts',(-17.8681123920583,44.0308467927612,8.07669120051813));
#19476=CARTESIAN_POINT('Ctrl Pts',(-17.8535622443502,44.0318885685094,8.10885287524487));
#19477=CARTESIAN_POINT('Ctrl Pts',(-17.8387280449797,44.0329447991853,8.14140857908519));
#19478=CARTESIAN_POINT('Ctrl Pts',(-17.8236029491214,44.0340155184975,8.1743545763283));
#19479=CARTESIAN_POINT('Ctrl Pts',(-17.7638892841773,44.038242703228,8.30442490838134));
#19480=CARTESIAN_POINT('Ctrl Pts',(-17.6996418550125,44.0426932632043,8.44057994987538));
#19481=CARTESIAN_POINT('Ctrl Pts',(-17.6304090370474,44.0473589938976,8.58255975234604));
#19482=CARTESIAN_POINT('Ctrl Pts',(-17.6100017183173,44.0487342817476,8.62441023839333));
#19483=CARTESIAN_POINT('Ctrl Pts',(-17.5891610356813,44.0501282645188,8.66676653716388));
#19484=CARTESIAN_POINT('Ctrl Pts',(-17.5678749217548,44.0515407301522,8.70962128108535));
#19485=CARTESIAN_POINT('Ctrl Pts',(-17.5620308885633,44.0519285179876,8.72138691133389));
#19486=CARTESIAN_POINT('Ctrl Pts',(-17.5561532793265,44.0523176989867,8.73319011038078));
#19487=CARTESIAN_POINT('Ctrl Pts',(-17.550241841497,44.052708268761,8.74503072127862));
#19488=CARTESIAN_POINT('Ctrl Pts',(-17.5399339061755,44.0533893159255,8.76567751734111));
#19489=CARTESIAN_POINT('Ctrl Pts',(-17.5295231128164,44.0540745858399,8.78643806836749));
#19490=CARTESIAN_POINT('Ctrl Pts',(-17.5190081138188,44.0547640552737,8.80731152795593));
#19491=CARTESIAN_POINT('Ctrl Pts',(-17.511944127902,44.0552272414682,8.82133433714494));
#19492=CARTESIAN_POINT('Ctrl Pts',(-17.5048331020782,44.0556923141748,8.83540810128254));
#19493=CARTESIAN_POINT('Ctrl Pts',(-17.497674620811,44.0561592626857,8.84953255823622));
#19494=CARTESIAN_POINT('Ctrl Pts',(-17.4940953801774,44.0563927369411,8.85659478671313));
#19495=CARTESIAN_POINT('Ctrl Pts',(-17.4896356964193,44.0566831665818,8.8653775993205));
#19496=CARTESIAN_POINT('Ctrl Pts',(-17.4873876093757,44.0568294478731,8.86980045319811));
#19497=CARTESIAN_POINT('Ctrl Pts',(-17.4851395223321,44.0569757291645,8.87422330707559));
#19498=CARTESIAN_POINT('Ctrl Pts',(-17.4828896010881,44.0571220290693,8.87864560748755));
#19499=CARTESIAN_POINT('Ctrl Pts',(-17.4806378455147,44.0572683472938,8.88306735284761));
#19500=CARTESIAN_POINT('Ctrl Pts',(-17.4716308232209,44.0578536201919,8.90075433428839));
#19501=CARTESIAN_POINT('Ctrl Pts',(-17.462594451667,44.0584391862029,8.91843243488507));
#19502=CARTESIAN_POINT('Ctrl Pts',(-17.4535287226043,44.0590250264849,8.93610155299956));
#19503=CARTESIAN_POINT('Ctrl Pts',(-17.4353972644793,44.060196707049,8.97143978922779));
#19504=CARTESIAN_POINT('Ctrl Pts',(-17.4171483764366,44.0613694846767,9.00674209536601));
#19505=CARTESIAN_POINT('Ctrl Pts',(-17.3987819916915,44.0625432084723,9.04200765836731));
#19506=CARTESIAN_POINT('Ctrl Pts',(-17.3620492222011,44.0648906560634,9.11253878437064));
#19507=CARTESIAN_POINT('Ctrl Pts',(-17.3248464679057,44.0672418879324,9.18292293533437));
#19508=CARTESIAN_POINT('Ctrl Pts',(-17.2871731914032,44.0695956874902,9.25315357088441));
#19509=CARTESIAN_POINT('Ctrl Pts',(-17.2432065530333,44.0723426918275,9.3351163105868));
#19510=CARTESIAN_POINT('Ctrl Pts',(-17.198598655789,44.0750928365029,9.41686986837793));
#19511=CARTESIAN_POINT('Ctrl Pts',(-17.1533488723679,44.0778443865111,9.49840382919709));
#19512=CARTESIAN_POINT('Ctrl Pts',(-16.997223560976,44.0873380585101,9.77972042475847));
#19513=CARTESIAN_POINT('Ctrl Pts',(-16.8334559934226,44.0968482258752,10.0584243715813));
#19514=CARTESIAN_POINT('Ctrl Pts',(-16.6621197903538,44.1064007326617,10.3341264545345));
#19515=CARTESIAN_POINT('Ctrl Pts',(-16.5427120804685,44.1130580703324,10.5262688841345));
#19516=CARTESIAN_POINT('Ctrl Pts',(-16.4196260041164,44.1197335782335,10.7169517915117));
#19517=CARTESIAN_POINT('Ctrl Pts',(-16.2928837422853,44.1264317104426,10.9060361617386));
#19518=CARTESIAN_POINT('Ctrl Pts',(-16.2107191837858,44.1307739800833,11.0286159040787));
#19519=CARTESIAN_POINT('Ctrl Pts',(-16.1267317788136,44.1351403376999,11.150942364807));
#19520=CARTESIAN_POINT('Ctrl Pts',(-16.0412415241942,44.139509338231,11.272483475373));
#19521=CARTESIAN_POINT('Ctrl Pts',(-16.0321371968073,44.1399746171258,11.2854270566793));
#19522=CARTESIAN_POINT('Ctrl Pts',(-16.0230158662864,44.1404399260016,11.2983617572846));
#19523=CARTESIAN_POINT('Ctrl Pts',(-16.0138779484174,44.1409052389617,11.3112869535393));
#19524=CARTESIAN_POINT('Ctrl Pts',(-15.9833439406,44.142460064663,11.3544760092017));
#19525=CARTESIAN_POINT('Ctrl Pts',(-15.9526246753629,44.1440149346882,11.3975589081567));
#19526=CARTESIAN_POINT('Ctrl Pts',(-15.921736115574,44.1455688834018,11.4405126917271));
#19527=CARTESIAN_POINT('Ctrl Pts',(-15.8658903252088,44.1483783861656,11.5181721232141));
#19528=CARTESIAN_POINT('Ctrl Pts',(-15.8094907338152,44.1511848772767,11.59540919479));
#19529=CARTESIAN_POINT('Ctrl Pts',(-15.7526373380013,44.1539826495314,11.672092281944));
#19530=CARTESIAN_POINT('Ctrl Pts',(-15.7444200422313,44.1543870250623,11.6831756587359));
#19531=CARTESIAN_POINT('Ctrl Pts',(-15.7361932786058,44.1547912184764,11.6942474717375));
#19532=CARTESIAN_POINT('Ctrl Pts',(-15.7279573613976,44.1551952125431,11.7053073328172));
#19533=CARTESIAN_POINT('Ctrl Pts',(-15.5332215296941,44.1647475330187,11.9668144839241));
#19534=CARTESIAN_POINT('Ctrl Pts',(-15.3326877189056,44.1742413641202,12.2225888527109));
#19535=CARTESIAN_POINT('Ctrl Pts',(-15.1267514644436,44.1837000450533,12.4724289430163));
#19536=CARTESIAN_POINT('Ctrl Pts',(-14.8691156143479,44.1955332956354,12.7849905374863));
#19537=CARTESIAN_POINT('Ctrl Pts',(-14.6030235364559,44.2073121522222,13.0882656829104));
#19538=CARTESIAN_POINT('Ctrl Pts',(-14.3292315791539,44.2190787784735,13.3818754678806));
#19539=CARTESIAN_POINT('Ctrl Pts',(-14.1653228813048,44.2261230043373,13.5576483357342));
#19540=CARTESIAN_POINT('Ctrl Pts',(-13.9986539649536,44.2331628453739,13.7299579813731));
#19541=CARTESIAN_POINT('Ctrl Pts',(-13.829381539478,44.240207338296,13.8987300854273));
#19542=CARTESIAN_POINT('Ctrl Pts',(-13.6033695812904,44.2496131209288,14.12407401618));
#19543=CARTESIAN_POINT('Ctrl Pts',(-13.3727177531152,44.2590268388148,14.3431090635616));
#19544=CARTESIAN_POINT('Ctrl Pts',(-13.1377946127598,44.2684674487577,14.5556636643348));
#19545=CARTESIAN_POINT('Ctrl Pts',(-13.0203330425819,44.2731877537291,14.6619409647217));
#19546=CARTESIAN_POINT('Ctrl Pts',(-12.9018037156067,44.2779147456666,14.7665981532797));
#19547=CARTESIAN_POINT('Ctrl Pts',(-12.7822517467912,44.2826506114057,14.8696150607565));
#19548=CARTESIAN_POINT('Ctrl Pts',(-12.718739763358,44.2851665400797,14.9243427928536));
#19549=CARTESIAN_POINT('Ctrl Pts',(-12.6549391681643,44.2876849708227,14.9786075948568));
#19550=CARTESIAN_POINT('Ctrl Pts',(-12.5908567114233,44.2902062153829,15.0324064938201));
#19551=CARTESIAN_POINT('Ctrl Pts',(-12.5870871551444,44.2903545238865,15.0355711349357));
#19552=CARTESIAN_POINT('Ctrl Pts',(-12.5855002586726,44.290416944778,15.0369018429271));
#19553=CARTESIAN_POINT('Ctrl Pts',(-12.5842011578536,44.2904679748357,15.0379913878316));
#19554=CARTESIAN_POINT('Ctrl Pts',(-12.5816029562156,44.2905700349511,15.0401704776404));
#19555=CARTESIAN_POINT('Ctrl Pts',(-12.5788862186644,44.290676518115,15.0424475211608));
#19556=CARTESIAN_POINT('Ctrl Pts',(-12.5760507850109,44.2907874268082,15.0448223244922));
#19557=CARTESIAN_POINT('Ctrl Pts',(-12.5731103967268,44.2909024408279,15.0472850320518));
#19558=CARTESIAN_POINT('Ctrl Pts',(-12.5700423608613,44.2910222115493,15.0498528685582));
#19559=CARTESIAN_POINT('Ctrl Pts',(-12.5668464883813,44.2911467495873,15.052525605085));
#19560=CARTESIAN_POINT('Ctrl Pts',(-12.5638787637399,44.2912623970691,15.055007539549));
#19561=CARTESIAN_POINT('Ctrl Pts',(-12.5608008029021,44.2913821555023,15.0575799311765));
#19562=CARTESIAN_POINT('Ctrl Pts',(-12.557612442083,44.2915060333895,15.0602425812752));
#19563=CARTESIAN_POINT('Ctrl Pts',(-12.5502148137598,44.2917934546128,15.0664204566483));
#19564=CARTESIAN_POINT('Ctrl Pts',(-12.5422228511571,44.2921029955475,15.0730842023208));
#19565=CARTESIAN_POINT('Ctrl Pts',(-12.5336342208751,44.2924346985371,15.0802309698699));
#19566=CARTESIAN_POINT('Ctrl Pts',(-12.5268469881596,44.2926968294367,15.085878759206));
#19567=CARTESIAN_POINT('Ctrl Pts',(-12.5196871252133,44.2929728007138,15.0918281909531));
#19568=CARTESIAN_POINT('Ctrl Pts',(-12.5121533290289,44.2932626332569,15.0980776676601));
#19569=CARTESIAN_POINT('Ctrl Pts',(-12.4822484407679,44.2944131036973,15.1228845376679));
#19570=CARTESIAN_POINT('Ctrl Pts',(-12.4464539659051,44.295782543448,15.1524233969149));
#19571=CARTESIAN_POINT('Ctrl Pts',(-12.4046688572189,44.2973723310781,15.1865670250959));
#19572=CARTESIAN_POINT('Ctrl Pts',(-12.3628837485329,44.2989621187083,15.2207106532768));
#19573=CARTESIAN_POINT('Ctrl Pts',(-12.3151079182494,44.3007722542378,15.2594591629938));
#19574=CARTESIAN_POINT('Ctrl Pts',(-12.2612085329086,44.302804124567,15.3026415523157));
#19575=CARTESIAN_POINT('Ctrl Pts',(-12.2232838186558,44.3042337902515,15.3330255681154));
#19576=CARTESIAN_POINT('Ctrl Pts',(-12.1823267418439,44.3057732337635,15.3656037654198));
#19577=CARTESIAN_POINT('Ctrl Pts',(-12.1382826168969,44.3074229322396,15.4003038453264));
#19578=CARTESIAN_POINT('Ctrl Pts',(-12.1196985257541,44.3081190102494,15.4149452861184));
#19579=CARTESIAN_POINT('Ctrl Pts',(-12.1005647470007,44.308834717558,15.4299643654954));
#19580=CARTESIAN_POINT('Ctrl Pts',(-12.080876816696,44.3095700900088,15.4453550705367));
#19581=CARTESIAN_POINT('Ctrl Pts',(-12.0455735176573,44.3108887188911,15.4729528247993));
#19582=CARTESIAN_POINT('Ctrl Pts',(-12.0084885320379,44.3122705773262,15.5017457006021));
#19583=CARTESIAN_POINT('Ctrl Pts',(-11.9695945107454,44.3137158693237,15.5316962070864));
#19584=CARTESIAN_POINT('Ctrl Pts',(-11.8941358158126,44.3165198953489,15.5898034959905));
#19585=CARTESIAN_POINT('Ctrl Pts',(-11.8118693932031,44.3195626890643,15.6522713966974));
#19586=CARTESIAN_POINT('Ctrl Pts',(-11.7225750688269,44.3228457187098,15.7187864526756));
#19587=CARTESIAN_POINT('Ctrl Pts',(-11.6732339738306,44.3246598124806,15.7555404761663));
#19588=CARTESIAN_POINT('Ctrl Pts',(-11.6217464449433,44.326546697329,15.7935286246627));
#19589=CARTESIAN_POINT('Ctrl Pts',(-11.5680719477917,44.3285059239765,15.83269022941));
#19590=CARTESIAN_POINT('Ctrl Pts',(-11.5546533235038,44.3289957306384,15.8424806305968));
#19591=CARTESIAN_POINT('Ctrl Pts',(-11.5417022938297,44.3294679601123,15.851902171505));
#19592=CARTESIAN_POINT('Ctrl Pts',(-11.5303300162566,44.3298823692013,15.8601577183051));
#19593=CARTESIAN_POINT('Ctrl Pts',(-11.517267203846,44.3303583818695,15.8696404853675));
#19594=CARTESIAN_POINT('Ctrl Pts',(-11.5042922363001,44.3308308154081,15.8790346723182));
#19595=CARTESIAN_POINT('Ctrl Pts',(-11.4914056715814,44.3312996481882,15.8883409859561));
#19596=CARTESIAN_POINT('Ctrl Pts',(-11.4888222730543,44.331393636147,15.8902066435204));
#19597=CARTESIAN_POINT('Ctrl Pts',(-11.4862424274301,44.3314874794991,15.8920687695682));
#19598=CARTESIAN_POINT('Ctrl Pts',(-11.4836661394376,44.3315811783346,15.8939273699045));
#19599=CARTESIAN_POINT('Ctrl Pts',(-11.4655296419011,44.3322407974082,15.9070115051092));
#19600=CARTESIAN_POINT('Ctrl Pts',(-11.4475694591494,44.3328932544549,15.9199209144653));
#19601=CARTESIAN_POINT('Ctrl Pts',(-11.429787213117,44.3335385808491,15.9326576018121));
#19602=CARTESIAN_POINT('Ctrl Pts',(-11.3420317620905,44.3367232690307,15.9955132017548));
#19603=CARTESIAN_POINT('Ctrl Pts',(-11.258610553655,44.3397329531111,16.0541633257742));
#19604=CARTESIAN_POINT('Ctrl Pts',(-11.1796949288993,44.3425657214037,16.1088319277129));
#19605=CARTESIAN_POINT('Ctrl Pts',(-11.0921557313885,44.3457080428874,16.1694744881382));
#19606=CARTESIAN_POINT('Ctrl Pts',(-11.0101607577529,44.3486323986395,16.2252182796483));
#19607=CARTESIAN_POINT('Ctrl Pts',(-10.9339086655187,44.3513387902263,16.2763366928031));
#19608=CARTESIAN_POINT('Ctrl Pts',(-10.8726799110305,44.3535119631999,16.317383655282));
#19609=CARTESIAN_POINT('Ctrl Pts',(-10.8151532248754,44.3555445993431,16.3554476247045));
#19610=CARTESIAN_POINT('Ctrl Pts',(-10.7614146251266,44.3574367073562,16.3906526283573));
#19611=CARTESIAN_POINT('Ctrl Pts',(-10.6946944350228,44.3597858903814,16.4343620764505));
#19612=CARTESIAN_POINT('Ctrl Pts',(-10.6338144722493,44.361918590532,16.473665752486));
#19613=CARTESIAN_POINT('Ctrl Pts',(-10.5789116301422,44.3638366789989,16.5087676959402));
#19614=CARTESIAN_POINT('Ctrl Pts',(-10.5782926857362,44.363858302472,16.5091634159195));
#19615=CARTESIAN_POINT('Ctrl Pts',(-10.5776745006412,44.3638798986757,16.5095586014887));
#19616=CARTESIAN_POINT('Ctrl Pts',(-10.5770570750318,44.3639014676141,16.5099532529131));
#19617=CARTESIAN_POINT('Ctrl Pts',(-10.5333950853364,44.3654267408628,16.5378614999327));
#19618=CARTESIAN_POINT('Ctrl Pts',(-10.4935320771771,44.3668156326006,16.5630999212201));
#19619=CARTESIAN_POINT('Ctrl Pts',(-10.4575232575312,44.3680690960483,16.5857538201925));
#19620=CARTESIAN_POINT('Ctrl Pts',(-10.4478406221595,44.3684061476272,16.5918453679204));
#19621=CARTESIAN_POINT('Ctrl Pts',(-10.4337213685518,44.3688974898368,16.6007119618255));
#19622=CARTESIAN_POINT('Ctrl Pts',(-10.4203239659692,44.3693632939595,16.6090989049564));
#19623=CARTESIAN_POINT('Ctrl Pts',(-10.4195931932876,44.3693887016403,16.6095563778795));
#19624=CARTESIAN_POINT('Ctrl Pts',(-10.4188645753859,44.3694140334751,16.6100124350081));
#19625=CARTESIAN_POINT('Ctrl Pts',(-10.4181389519782,44.3694392603292,16.6104665522231));
#19626=CARTESIAN_POINT('Ctrl Pts',(-10.4041103286616,44.3699269761748,16.6192460916967));
#19627=CARTESIAN_POINT('Ctrl Pts',(-10.389999781001,44.3704171765152,16.6280522540179));
#19628=CARTESIAN_POINT('Ctrl Pts',(-10.3758070154986,44.3709098576352,16.6368844753173));
#19629=CARTESIAN_POINT('Ctrl Pts',(-10.3474214844938,44.3718952198752,16.6545489179162));
#19630=CARTESIAN_POINT('Ctrl Pts',(-10.3187070835231,44.3728905021874,16.6723175987833));
#19631=CARTESIAN_POINT('Ctrl Pts',(-10.2896614523135,44.373895690667,16.6901859496531));
#19632=CARTESIAN_POINT('Ctrl Pts',(-10.2315701898943,44.3759060676261,16.7259226513927));
#19633=CARTESIAN_POINT('Ctrl Pts',(-10.172154028959,44.3779560207912,16.7620580705477));
#19634=CARTESIAN_POINT('Ctrl Pts',(-10.1113940892342,44.3800453534053,16.7985542004062));
#19635=CARTESIAN_POINT('Ctrl Pts',(-9.9723314367641,44.3848272563586,16.8820837207777));
#19636=CARTESIAN_POINT('Ctrl Pts',(-9.82622956496178,44.3898151198577,16.967505736961));
#19637=CARTESIAN_POINT('Ctrl Pts',(-9.67286285362194,44.3950078158613,17.0543303820664));
#19638=CARTESIAN_POINT('Ctrl Pts',(-9.55819060636864,44.3988903932135,17.1192491449728));
#19639=CARTESIAN_POINT('Ctrl Pts',(-9.43945688948115,44.4028874831572,17.1849510514833));
#19640=CARTESIAN_POINT('Ctrl Pts',(-9.31656938969343,44.4069986154762,17.2512123438358));
#19641=CARTESIAN_POINT('Ctrl Pts',(-9.15702913173831,44.4123359452436,17.3372369085198));
#19642=CARTESIAN_POINT('Ctrl Pts',(-8.99048701153458,44.4178653522436,17.424205981082));
#19643=CARTESIAN_POINT('Ctrl Pts',(-8.81674949672559,44.4235885951874,17.5115904674752));
#19644=CARTESIAN_POINT('Ctrl Pts',(-8.67768421884478,44.4281696689482,17.5815359130292));
#19645=CARTESIAN_POINT('Ctrl Pts',(-8.53400899212996,44.4328749320304,17.6517466240588));
#19646=CARTESIAN_POINT('Ctrl Pts',(-8.38563084563976,44.4377052928596,17.7219279708132));
#19647=CARTESIAN_POINT('Ctrl Pts',(-8.30219323399518,44.4404215538489,17.7613931083263));
#19648=CARTESIAN_POINT('Ctrl Pts',(-8.21726863097028,44.4431774710894,17.8008486854951));
#19649=CARTESIAN_POINT('Ctrl Pts',(-8.1308416035899,44.4459734180303,17.8402395386315));
#19650=CARTESIAN_POINT('Ctrl Pts',(-8.12003822516745,44.4463229113979,17.8451633952735));
#19651=CARTESIAN_POINT('Ctrl Pts',(-8.10508841898841,44.4468063304174,17.851961085074));
#19652=CARTESIAN_POINT('Ctrl Pts',(-8.09142985491331,44.4472476443003,17.8581501245601));
#19653=CARTESIAN_POINT('Ctrl Pts',(-8.07777129083796,44.4476889581832,17.8643391640463));
#19654=CARTESIAN_POINT('Ctrl Pts',(-8.06413156798048,44.4481293684664,17.870500900119));
#19655=CARTESIAN_POINT('Ctrl Pts',(-8.05051080364216,44.4485688780083,17.8766354950504));
#19656=CARTESIAN_POINT('Ctrl Pts',(-8.02326927496615,44.4494478970923,17.8889046849131));
#19657=CARTESIAN_POINT('Ctrl Pts',(-7.99610358048824,44.450323312846,17.9010653105169));
#19658=CARTESIAN_POINT('Ctrl Pts',(-7.96901461405563,44.4511951343101,17.9131186624657));
#19659=CARTESIAN_POINT('Ctrl Pts',(-7.94834113210526,44.4518604821501,17.9223174170426));
#19660=CARTESIAN_POINT('Ctrl Pts',(-7.92771233579089,44.4525237356916,17.93145369226));
#19661=CARTESIAN_POINT('Ctrl Pts',(-7.90712865318288,44.4531849142595,17.9405280629875));
#19662=CARTESIAN_POINT('Ctrl Pts',(-7.88161994200915,44.4540042920862,17.9517736455385));
#19663=CARTESIAN_POINT('Ctrl Pts',(-7.85618051634736,44.4548204833582,17.9629241562574));
#19664=CARTESIAN_POINT('Ctrl Pts',(-7.83081117760964,44.4556335241591,17.9739806858777));
#19665=CARTESIAN_POINT('Ctrl Pts',(-7.82300386237702,44.4558837343003,17.9773832898248));
#19666=CARTESIAN_POINT('Ctrl Pts',(-7.81520318481159,44.456133646067,17.9807769930205));
#19667=CARTESIAN_POINT('Ctrl Pts',(-7.80740916800038,44.4563832605107,17.9841618271969));
#19668=CARTESIAN_POINT('Ctrl Pts',(-7.60906975992251,44.4627353613862,18.0702979009638));
#19669=CARTESIAN_POINT('Ctrl Pts',(-7.41504384179036,44.4688934720587,18.1506917260473));
#19670=CARTESIAN_POINT('Ctrl Pts',(-7.22566440666335,44.4748645977104,18.2258539558461));
#19671=CARTESIAN_POINT('Ctrl Pts',(-7.21049551682374,44.4753428721712,18.2318742905416));
#19672=CARTESIAN_POINT('Ctrl Pts',(-7.19535641104462,44.4758199469786,18.2378610525494));
#19673=CARTESIAN_POINT('Ctrl Pts',(-7.18024724692422,44.476295825722,18.2438144997517));
#19674=CARTESIAN_POINT('Ctrl Pts',(-6.98691753781634,44.48238494477,18.3199919908847));
#19675=CARTESIAN_POINT('Ctrl Pts',(-6.79849509366286,44.4882806463542,18.3907191490696));
#19676=CARTESIAN_POINT('Ctrl Pts',(-6.61528221022531,44.4939849676309,18.4565195060793));
#19677=CARTESIAN_POINT('Ctrl Pts',(-6.42775979263212,44.4998234659749,18.5238676193421));
#19678=CARTESIAN_POINT('Ctrl Pts',(-6.2456946954883,44.5054614750749,18.5860547049623));
#19679=CARTESIAN_POINT('Ctrl Pts',(-6.06936189544772,44.5109011469537,18.6436184499023));
#19680=CARTESIAN_POINT('Ctrl Pts',(-5.89085950215816,44.516407748385,18.7018904573572));
#19681=CARTESIAN_POINT('Ctrl Pts',(-5.71823103370116,44.5217111017779,18.7554248961267));
#19682=CARTESIAN_POINT('Ctrl Pts',(-5.55171592175992,44.5268134059131,18.8047516696131));
#19683=CARTESIAN_POINT('Ctrl Pts',(-5.38282827115761,44.5319884086381,18.8547812602537));
#19684=CARTESIAN_POINT('Ctrl Pts',(-5.2202291360029,44.5369565917201,18.9004826883819));
#19685=CARTESIAN_POINT('Ctrl Pts',(-5.06412596757659,44.5417202188522,18.9423764814095));
#19686=CARTESIAN_POINT('Ctrl Pts',(-5.0485384025843,44.5421958872724,18.946559754742));
#19687=CARTESIAN_POINT('Ctrl Pts',(-5.03301557580278,44.5426695160701,18.9507050344833));
#19688=CARTESIAN_POINT('Ctrl Pts',(-5.01755767273474,44.5431411074854,18.9548128199548));
#19689=CARTESIAN_POINT('Ctrl Pts',(-4.86059410252708,44.5479297694339,18.9965243425605));
#19690=CARTESIAN_POINT('Ctrl Pts',(-4.71032805786612,44.552506814363,19.034371248466));
#19691=CARTESIAN_POINT('Ctrl Pts',(-4.56692924328935,44.556869472473,19.0688503421021));
#19692=CARTESIAN_POINT('Ctrl Pts',(-4.42290584450918,44.561251132465,19.1034796119953));
#19693=CARTESIAN_POINT('Ctrl Pts',(-4.28580929819757,44.565416533736,19.1347118611022));
#19694=CARTESIAN_POINT('Ctrl Pts',(-4.15577849754465,44.5693628531054,19.1630092420659));
#19695=CARTESIAN_POINT('Ctrl Pts',(-4.02531935371696,44.5733221723098,19.1913998393286));
#19696=CARTESIAN_POINT('Ctrl Pts',(-3.90197227654288,44.5770609635032,19.2168363745742));
#19697=CARTESIAN_POINT('Ctrl Pts',(-3.78584915856453,44.5805763631824,19.2397414758851));
#19698=CARTESIAN_POINT('Ctrl Pts',(-3.71983096574159,44.5825749345083,19.2527634599767));
#19699=CARTESIAN_POINT('Ctrl Pts',(-3.65614716594346,44.5845013024199,19.2649664314357));
#19700=CARTESIAN_POINT('Ctrl Pts',(-3.59481480463019,44.5863549396376,19.2764214126342));
#19701=CARTESIAN_POINT('Ctrl Pts',(-3.59481446270836,44.5863549499715,19.2764214764946));
#19702=CARTESIAN_POINT('Ctrl Pts',(-3.59481412078659,44.5863549603053,19.276421540355));
#19703=CARTESIAN_POINT('Ctrl Pts',(-3.59481377886491,44.5863549706391,19.2764216042153));
#19704=CARTESIAN_POINT('Ctrl Pts',(-3.55506360261391,44.5875563332443,19.2838457009691));
#19705=CARTESIAN_POINT('Ctrl Pts',(-3.51630109784076,44.5887271453224,19.2909555159434));
#19706=CARTESIAN_POINT('Ctrl Pts',(-3.47853045437636,44.5898672606371,19.2977695917032));
#19707=CARTESIAN_POINT('Ctrl Pts',(-3.37791588815043,44.5929043338059,19.3159211298798));
#19708=CARTESIAN_POINT('Ctrl Pts',(-3.28433929232307,44.5957219399759,19.3319760422778));
#19709=CARTESIAN_POINT('Ctrl Pts',(-3.19786444602348,44.5983154716449,19.3462488669898));
#19710=CARTESIAN_POINT('Ctrl Pts',(-3.17624573444855,44.5989638545622,19.3498170731679));
#19711=CARTESIAN_POINT('Ctrl Pts',(-3.15507079699742,44.599598243509,19.3532736684035));
#19712=CARTESIAN_POINT('Ctrl Pts',(-3.13434046657864,44.6002185856886,19.3566231044762));
#19713=CARTESIAN_POINT('Ctrl Pts',(-3.12397530136932,44.6005287567784,19.3582978225126));
#19714=CARTESIAN_POINT('Ctrl Pts',(-3.1137212877334,44.6008354177259,19.3599457493736));
#19715=CARTESIAN_POINT('Ctrl Pts',(-3.10357852329773,44.6011385608494,19.3615674223042));
#19716=CARTESIAN_POINT('Ctrl Pts',(-3.09850714107976,44.6012901324111,19.3623782587695));
#19717=CARTESIAN_POINT('Ctrl Pts',(-3.09346357115024,44.6014408246135,19.3631825316659));
#19718=CARTESIAN_POINT('Ctrl Pts',(-3.08844782551212,44.6015906367865,19.3639803073239));
#19719=CARTESIAN_POINT('Ctrl Pts',(-3.08593995269306,44.601665542873,19.3643791951529));
#19720=CARTESIAN_POINT('Ctrl Pts',(-3.08343903594604,44.6017402289582,19.364776458667));
#19721=CARTESIAN_POINT('Ctrl Pts',(-3.08094507674892,44.6018146949576,19.3651721060862));
#19722=CARTESIAN_POINT('Ctrl Pts',(-3.07845111755194,44.601889160957,19.3655677535053));
#19723=CARTESIAN_POINT('Ctrl Pts',(-3.07372615705771,44.6020302191575,19.366316588656));
#19724=CARTESIAN_POINT('Ctrl Pts',(-3.06870385835469,44.6021801725017,19.3671100475828));
#19725=CARTESIAN_POINT('Ctrl Pts',(-3.02697015902424,44.6034262369335,19.3737034380277));
#19726=CARTESIAN_POINT('Ctrl Pts',(-2.98522786770318,44.6046732864272,19.3801594670795));
#19727=CARTESIAN_POINT('Ctrl Pts',(-2.94347788987722,44.6059211424743,19.3864782487178));
#19728=CARTESIAN_POINT('Ctrl Pts',(-2.92842548663259,44.6063710404956,19.3887564020053));
#19729=CARTESIAN_POINT('Ctrl Pts',(-2.9133720842851,44.6068210435314,19.3910167151289));
#19730=CARTESIAN_POINT('Ctrl Pts',(-2.89831772531251,44.6072711431391,19.3932591933288));
#19731=CARTESIAN_POINT('Ctrl Pts',(-2.87472891901127,44.6079764081379,19.3967729519676));
#19732=CARTESIAN_POINT('Ctrl Pts',(-2.85113776399031,44.6086819102543,19.4002429222391));
#19733=CARTESIAN_POINT('Ctrl Pts',(-2.827544423819,44.6093876170203,19.4036691242446));
#19734=CARTESIAN_POINT('Ctrl Pts',(-2.50588834166055,44.6190087589128,19.4503797089163));
#19735=CARTESIAN_POINT('Ctrl Pts',(-2.18382715626025,44.6286676860489,19.4889552148225));
#19736=CARTESIAN_POINT('Ctrl Pts',(-1.8617535462345,44.6382846119835,19.5194492203174));
#19737=CARTESIAN_POINT('Ctrl Pts',(-1.72880272627345,44.6422544441856,19.5320370353641));
#19738=CARTESIAN_POINT('Ctrl Pts',(-1.59584912789363,44.6462161073411,19.5432466139802));
#19739=CARTESIAN_POINT('Ctrl Pts',(-1.46291953267443,44.6501650155377,19.5530826002706));
#19740=CARTESIAN_POINT('Ctrl Pts',(-1.15536458150412,44.6593014780806,19.5758398070333));
#19741=CARTESIAN_POINT('Ctrl Pts',(-0.847938401352706,44.6683696409591,
19.5912443867042));
#19742=CARTESIAN_POINT('Ctrl Pts',(-0.540973831935732,44.6773985782228,
19.599445437038));
#19743=CARTESIAN_POINT('Ctrl Pts',(-0.337804745211646,44.683374515255,19.6048734247358));
#19744=CARTESIAN_POINT('Ctrl Pts',(-0.134837176110443,44.6893298779535,
19.6071419404341));
#19745=CARTESIAN_POINT('Ctrl Pts',(0.0678358457905599,44.6952676976939,
19.606287021335));
#19746=CARTESIAN_POINT('Ctrl Pts',(0.502647256440152,44.7080065997602,19.6044528917798));
#19747=CARTESIAN_POINT('Ctrl Pts',(0.936099538755353,44.7206774534783,19.5882572510575));
#19748=CARTESIAN_POINT('Ctrl Pts',(1.36726865589352,44.7333389826771,19.5580795212972));
#19749=CARTESIAN_POINT('Ctrl Pts',(1.57196663973274,44.739350056746,19.5437526129143));
#19750=CARTESIAN_POINT('Ctrl Pts',(1.77615078132226,44.7453590271774,19.526274142677));
#19751=CARTESIAN_POINT('Ctrl Pts',(1.9797262321689,44.7513721749442,19.5056837707553));
#19752=CARTESIAN_POINT('Ctrl Pts',(2.01924998850115,44.7525396152526,19.5016861922691));
#19753=CARTESIAN_POINT('Ctrl Pts',(2.0587507635698,44.7537072118936,19.4975713183362));
#19754=CARTESIAN_POINT('Ctrl Pts',(2.09822785644354,44.7548750101518,19.4933394389501));
#19755=CARTESIAN_POINT('Ctrl Pts',(2.12723023805102,44.755732948978,19.4902304313728));
#19756=CARTESIAN_POINT('Ctrl Pts',(2.15539119119365,44.7565666285352,19.4871514589833));
#19757=CARTESIAN_POINT('Ctrl Pts',(2.18550302660469,44.7574583365438,19.4837889315332));
#19758=CARTESIAN_POINT('Ctrl Pts',(2.19637843628298,44.7577803922994,19.4825744966416));
#19759=CARTESIAN_POINT('Ctrl Pts',(2.20750826994349,44.7581100173832,19.4813226067726));
#19760=CARTESIAN_POINT('Ctrl Pts',(2.2190238804451,44.7584510884552,19.4800167946695));
#19761=CARTESIAN_POINT('Ctrl Pts',(2.2197731337773,44.7584732799523,19.4799318331237));
#19762=CARTESIAN_POINT('Ctrl Pts',(2.22052235845216,44.7584954705707,19.4798468312551));
#19763=CARTESIAN_POINT('Ctrl Pts',(2.22127155446524,44.7585176603107,19.4797617890727));
#19764=CARTESIAN_POINT('Ctrl Pts',(2.22253610583462,44.7585551138818,19.4796182482551));
#19765=CARTESIAN_POINT('Ctrl Pts',(2.22380057554841,44.7585925649504,19.4794745925861));
#19766=CARTESIAN_POINT('Ctrl Pts',(2.22506496358669,44.7586300135183,19.4793308221081));
#19767=CARTESIAN_POINT('Ctrl Pts',(2.30983369363201,44.7611406885966,19.4696919766972));
#19768=CARTESIAN_POINT('Ctrl Pts',(2.39423527915405,44.7636401228034,19.4595370952916));
#19769=CARTESIAN_POINT('Ctrl Pts',(2.47826368193513,44.7661287770024,19.4488789090744));
#19770=CARTESIAN_POINT('Ctrl Pts',(2.65031229250447,44.7712243099764,19.4270562149713));
#19771=CARTESIAN_POINT('Ctrl Pts',(2.82079643378261,44.7762746243342,19.4031235487283));
#19772=CARTESIAN_POINT('Ctrl Pts',(2.9896689500743,44.781283254589,19.3771883547264));
#19773=CARTESIAN_POINT('Ctrl Pts',(3.2858325063527,44.7900672401712,19.3317039890224));
#19774=CARTESIAN_POINT('Ctrl Pts',(3.57703682668285,44.7987233021035,19.2800615339339));
#19775=CARTESIAN_POINT('Ctrl Pts',(3.86306306319615,44.8072674666075,19.2228255290785));
#19776=CARTESIAN_POINT('Ctrl Pts',(3.90322125593826,44.8084670705639,19.2147895721579));
#19777=CARTESIAN_POINT('Ctrl Pts',(3.94327745682047,44.8096644686056,19.2066433282978));
#19778=CARTESIAN_POINT('Ctrl Pts',(3.98323113766314,44.8108597049261,19.1983883349798));
#19779=CARTESIAN_POINT('Ctrl Pts',(4.27449855510514,44.8195731297957,19.1382083832453));
#19780=CARTESIAN_POINT('Ctrl Pts',(4.56031422543714,44.8281727663172,19.072251193921));
#19781=CARTESIAN_POINT('Ctrl Pts',(4.8404950718673,44.8366695626627,19.0010978543018));
#19782=CARTESIAN_POINT('Ctrl Pts',(5.12545733478914,44.8453113607907,18.9287302498396));
#19783=CARTESIAN_POINT('Ctrl Pts',(5.40459091438939,44.8538467781899,18.8509876894187));
#19784=CARTESIAN_POINT('Ctrl Pts',(5.67775407483707,44.8622872278245,18.7684642809792));
#19785=CARTESIAN_POINT('Ctrl Pts',(5.73450157089377,44.8640406647871,18.7513206925563));
#19786=CARTESIAN_POINT('Ctrl Pts',(5.79099157194726,44.8657900029194,18.7339707180131));
#19787=CARTESIAN_POINT('Ctrl Pts',(5.84722306965925,44.867535344068,18.7164195892509));
#19788=CARTESIAN_POINT('Ctrl Pts',(5.87195042508901,44.8683028440046,18.7087016194874));
#19789=CARTESIAN_POINT('Ctrl Pts',(5.89662777740016,44.8690695930107,18.7009447831731));
#19790=CARTESIAN_POINT('Ctrl Pts',(5.92125503659814,44.8698355512833,18.693149469806));
#19791=CARTESIAN_POINT('Ctrl Pts',(5.92125538180588,44.86983556202,18.6931493605367));
#19792=CARTESIAN_POINT('Ctrl Pts',(5.92125572701351,44.8698355727567,18.6931492512675));
#19793=CARTESIAN_POINT('Ctrl Pts',(5.92125607222123,44.8698355834933,18.6931491419982));
#19794=CARTESIAN_POINT('Ctrl Pts',(6.19195231171027,44.8782547919879,18.6074651278137));
#19795=CARTESIAN_POINT('Ctrl Pts',(6.45659407425305,44.8865784569558,18.5171355629748));
#19796=CARTESIAN_POINT('Ctrl Pts',(6.71511668648972,44.8947527037103,18.4227822872117));
#19797=CARTESIAN_POINT('Ctrl Pts',(6.85613802346946,44.8992116684258,18.3713135782218));
#19798=CARTESIAN_POINT('Ctrl Pts',(6.99533946704859,44.9036262330246,18.318646828433));
#19799=CARTESIAN_POINT('Ctrl Pts',(7.13271630147576,44.9079886366668,18.2648783722938));
#19800=CARTESIAN_POINT('Ctrl Pts',(7.14236890607804,44.9082951552851,18.2611004016531));
#19801=CARTESIAN_POINT('Ctrl Pts',(7.15201250269183,44.9086014167306,18.2573169912921));
#19802=CARTESIAN_POINT('Ctrl Pts',(7.16164709096607,44.9089074184421,18.2535281737893));
#19803=CARTESIAN_POINT('Ctrl Pts',(7.1734474840226,44.9092822077292,18.2488876500347));
#19804=CARTESIAN_POINT('Ctrl Pts',(7.18523436346526,44.9096566073867,18.2442390149096));
#19805=CARTESIAN_POINT('Ctrl Pts',(7.19700772875391,44.9100306127069,18.2395823280969));
#19806=CARTESIAN_POINT('Ctrl Pts',(7.20982343284971,44.9104377300769,18.2345133678807));
#19807=CARTESIAN_POINT('Ctrl Pts',(7.22262312395352,44.9108443802814,18.2294348672824));
#19808=CARTESIAN_POINT('Ctrl Pts',(7.23540680155234,44.9112505572263,18.2243469029815));
#19809=CARTESIAN_POINT('Ctrl Pts',(7.25246486183358,44.9117925445189,18.217557714105));
#19810=CARTESIAN_POINT('Ctrl Pts',(7.26949440958899,44.9123336894069,18.2107516752467));
#19811=CARTESIAN_POINT('Ctrl Pts',(7.2864954396201,44.9128739782429,18.2039289708077));
#19812=CARTESIAN_POINT('Ctrl Pts',(7.29499595463586,44.9131441226609,18.2005176185882));
#19813=CARTESIAN_POINT('Ctrl Pts',(7.30363538653966,44.9134186737735,18.1970419339336));
#19814=CARTESIAN_POINT('Ctrl Pts',(7.30910728325267,44.9135926267212,18.1948380249031));
#19815=CARTESIAN_POINT('Ctrl Pts',(7.31457917996556,44.9137665796689,18.1926341158727));
#19816=CARTESIAN_POINT('Ctrl Pts',(7.32007206359998,44.913941272319,18.1904189199399));
#19817=CARTESIAN_POINT('Ctrl Pts',(7.32558590973927,44.914116706639,18.1881923799913));
#19818=CARTESIAN_POINT('Ctrl Pts',(7.36969667885363,44.9155201811994,18.1703800604022));
#19819=CARTESIAN_POINT('Ctrl Pts',(7.41514907775004,44.9169710393733,18.1518417928065));
#19820=CARTESIAN_POINT('Ctrl Pts',(7.46192879935626,44.9184688445434,18.132546120837));
#19821=CARTESIAN_POINT('Ctrl Pts',(7.56597341376178,44.9218001717944,18.0896298596702));
#19822=CARTESIAN_POINT('Ctrl Pts',(7.67658411447206,44.9253620879633,18.0429684557488));
#19823=CARTESIAN_POINT('Ctrl Pts',(7.79358238289935,44.9291490847943,17.9921848550972));
#19824=CARTESIAN_POINT('Ctrl Pts',(7.86175910000663,44.9313558269547,17.9625924583733));
#19825=CARTESIAN_POINT('Ctrl Pts',(7.93210427700428,44.9336391925567,17.9315997722093));
#19826=CARTESIAN_POINT('Ctrl Pts',(8.00457684231736,44.9359976662661,17.8991257535082));
#19827=CARTESIAN_POINT('Ctrl Pts',(8.05593355376654,44.9376689670299,17.8761134756783));
#19828=CARTESIAN_POINT('Ctrl Pts',(8.10835847815283,44.9393779635458,17.8523572071817));
#19829=CARTESIAN_POINT('Ctrl Pts',(8.16183591278475,44.9411245549758,17.827827243074));
#19830=CARTESIAN_POINT('Ctrl Pts',(8.28948452821996,44.9452936027115,17.769275145791));
#19831=CARTESIAN_POINT('Ctrl Pts',(8.42313221476007,44.9496759892538,17.7063162076805));
#19832=CARTESIAN_POINT('Ctrl Pts',(8.56253576930325,44.9542664865578,17.6385193749799));
#19833=CARTESIAN_POINT('Ctrl Pts',(8.64960011598905,44.9571334769302,17.5961769328105));
#19834=CARTESIAN_POINT('Ctrl Pts',(8.73890883582844,44.9600816432965,17.5519467621111));
#19835=CARTESIAN_POINT('Ctrl Pts',(8.83039430985002,44.9631097129511,17.5057177721009));
#19836=CARTESIAN_POINT('Ctrl Pts',(8.97363410209911,44.9678507942308,17.4333365444168));
#19837=CARTESIAN_POINT('Ctrl Pts',(9.12221310565505,44.9727881282753,17.356056579638));
#19838=CARTESIAN_POINT('Ctrl Pts',(9.27584337209071,44.9779231138594,17.2734345900404));
#19839=CARTESIAN_POINT('Ctrl Pts',(9.42762920462165,44.9829964505136,17.1918045325824));
#19840=CARTESIAN_POINT('Ctrl Pts',(9.58434597923255,44.9882627210354,17.1049597071651));
#19841=CARTESIAN_POINT('Ctrl Pts',(9.74567125012986,44.9937232854535,17.0124499592504));
#19842=CARTESIAN_POINT('Ctrl Pts',(9.90354032677554,44.9990668640376,16.9219221181826));
#19843=CARTESIAN_POINT('Ctrl Pts',(10.0658227087655,45.0045965000928,16.8259692225893));
#19844=CARTESIAN_POINT('Ctrl Pts',(10.2321703390695,45.0103134851116,16.7241513582129));
#19845=CARTESIAN_POINT('Ctrl Pts',(10.3658619824207,45.014908159053,16.642321532407));
#19846=CARTESIAN_POINT('Ctrl Pts',(10.5021786359238,45.0196238445435,16.5567030525425));
#19847=CARTESIAN_POINT('Ctrl Pts',(10.6409162075745,45.0244612253047,16.467060474832));
#19848=CARTESIAN_POINT('Ctrl Pts',(10.8077624039834,45.030278673102,16.3592560571149));
#19849=CARTESIAN_POINT('Ctrl Pts',(10.9781126625447,45.036273477741,16.2456328012217));
#19850=CARTESIAN_POINT('Ctrl Pts',(11.1515711914924,45.0424525545543,16.1257770807386));
#19851=CARTESIAN_POINT('Ctrl Pts',(11.3091004983531,45.0480641880285,16.0169280740881));
#19852=CARTESIAN_POINT('Ctrl Pts',(11.4691930092299,45.0538277981588,15.9029384957005));
#19853=CARTESIAN_POINT('Ctrl Pts',(11.6315156503244,45.059748609605,15.7834924106274));
#19854=CARTESIAN_POINT('Ctrl Pts',(11.6473581584025,45.0603264741748,15.7718346064239));
#19855=CARTESIAN_POINT('Ctrl Pts',(11.6632218808022,45.0609058361677,15.7601248222772));
#19856=CARTESIAN_POINT('Ctrl Pts',(11.6791064889223,45.0614867004425,15.7483627621432));
#19857=CARTESIAN_POINT('Ctrl Pts',(11.6847254272279,45.061692172337,15.7442021124286));
#19858=CARTESIAN_POINT('Ctrl Pts',(11.6903469789898,45.0618978330155,15.7400349225751));
#19859=CARTESIAN_POINT('Ctrl Pts',(11.6959711295587,45.062103682772,15.7358611795833));
#19860=CARTESIAN_POINT('Ctrl Pts',(11.7351197408278,45.0635365626345,15.706808571563));
#19861=CARTESIAN_POINT('Ctrl Pts',(11.7743942819681,45.0649786038438,15.6774384466761));
#19862=CARTESIAN_POINT('Ctrl Pts',(11.8137897391239,45.0664299055979,15.647746413858));
#19863=CARTESIAN_POINT('Ctrl Pts',(11.8363172741189,45.067259804612,15.630767595571));
#19864=CARTESIAN_POINT('Ctrl Pts',(11.8588843479571,45.0680927331241,15.6136835159566));
#19865=CARTESIAN_POINT('Ctrl Pts',(11.8814900002055,45.068928709467,15.596493355181));
#19866=CARTESIAN_POINT('Ctrl Pts',(11.8927928263297,45.0693466976385,15.5878982747933));
#19867=CARTESIAN_POINT('Ctrl Pts',(11.8989206310605,45.0695735475534,15.5832262227448));
#19868=CARTESIAN_POINT('Ctrl Pts',(11.9066552356756,45.0698599058958,15.5773248979879));
#19869=CARTESIAN_POINT('Ctrl Pts',(11.9143898402907,45.0701462642381,15.5714235732309));
#19870=CARTESIAN_POINT('Ctrl Pts',(11.9221215077323,45.0704326518056,15.565515394451));
#19871=CARTESIAN_POINT('Ctrl Pts',(11.9298502239735,45.0707190693095,15.5596003617051));
#19872=CARTESIAN_POINT('Ctrl Pts',(11.9916799539035,45.0730104093409,15.5122800997378));
#19873=CARTESIAN_POINT('Ctrl Pts',(12.0533208084699,45.0753036644859,15.4645211836862));
#19874=CARTESIAN_POINT('Ctrl Pts',(12.1147655736791,45.0775992024346,15.4163236601178));
#19875=CARTESIAN_POINT('Ctrl Pts',(12.2376551040977,45.082190278332,15.3199286129807));
#19876=CARTESIAN_POINT('Ctrl Pts',(12.3597602940939,45.0867904770661,15.2217791307401));
#19877=CARTESIAN_POINT('Ctrl Pts',(12.4810220124803,45.0914027562837,15.1218765141389));
#19878=CARTESIAN_POINT('Ctrl Pts',(12.7680374986362,45.1023196027505,14.88541608414));
#19879=CARTESIAN_POINT('Ctrl Pts',(13.0503331874838,45.113304103747,14.6391297028641));
#19880=CARTESIAN_POINT('Ctrl Pts',(13.3270846406067,45.1243960046224,14.3830631494837));
#19881=CARTESIAN_POINT('Ctrl Pts',(13.3432962584112,45.1250457488449,14.3680632170567));
#19882=CARTESIAN_POINT('Ctrl Pts',(13.3594888377982,45.1256958617068,14.3530297352026));
#19883=CARTESIAN_POINT('Ctrl Pts',(13.3756622078842,45.1263463512196,14.3379627170433));
#19884=CARTESIAN_POINT('Ctrl Pts',(13.5499878718008,45.1333576924293,14.1755619353939));
#19885=CARTESIAN_POINT('Ctrl Pts',(13.722082820001,45.1404127755366,14.0092641775206));
#19886=CARTESIAN_POINT('Ctrl Pts',(13.8917316552398,45.1475215710493,13.839085947854));
#19887=CARTESIAN_POINT('Ctrl Pts',(13.9405722517832,45.1495681386726,13.7900929427213));
#19888=CARTESIAN_POINT('Ctrl Pts',(13.9892103228332,45.1516200012674,13.740779445912));
#19889=CARTESIAN_POINT('Ctrl Pts',(14.0376399812665,45.1536764244795,13.6911450537699));
#19890=CARTESIAN_POINT('Ctrl Pts',(14.0376402502509,45.1536764359011,13.6911447780943));
#19891=CARTESIAN_POINT('Ctrl Pts',(14.0376405192351,45.1536764473227,13.6911445024187));
#19892=CARTESIAN_POINT('Ctrl Pts',(14.0376407882195,45.1536764587443,13.6911442267431));
#19893=CARTESIAN_POINT('Ctrl Pts',(14.1413707669288,45.1580810479642,13.5848338536664));
#19894=CARTESIAN_POINT('Ctrl Pts',(14.2441446771199,45.1625065595105,13.4770512577083));
#19895=CARTESIAN_POINT('Ctrl Pts',(14.3459171193166,45.1669456138932,13.3678064897031));
#19896=CARTESIAN_POINT('Ctrl Pts',(14.3529407326522,45.1672519659949,13.3602671893499));
#19897=CARTESIAN_POINT('Ctrl Pts',(14.3599595757657,45.1675583826249,13.3527209256254));
#19898=CARTESIAN_POINT('Ctrl Pts',(14.3669736335287,45.1678648613484,13.3451677020905));
#19899=CARTESIAN_POINT('Ctrl Pts',(14.5905130188743,45.1776323978871,13.1044449987098));
#19900=CARTESIAN_POINT('Ctrl Pts',(14.8091940876237,45.1874630198198,12.85665000626));
#19901=CARTESIAN_POINT('Ctrl Pts',(15.0225132893003,45.1972779206881,12.6019172693662));
#19902=CARTESIAN_POINT('Ctrl Pts',(15.0812227178759,45.1999791647251,12.5318100623966));
#19903=CARTESIAN_POINT('Ctrl Pts',(15.1395258601158,45.2026792228048,12.4611775785822));
#19904=CARTESIAN_POINT('Ctrl Pts',(15.1974118756609,45.2053764584905,12.39002314001));
#19905=CARTESIAN_POINT('Ctrl Pts',(15.3011835436392,45.2102117653154,12.2624653057879));
#19906=CARTESIAN_POINT('Ctrl Pts',(15.4036154791116,45.215037095342,12.1332273700016));
#19907=CARTESIAN_POINT('Ctrl Pts',(15.5046456984136,45.2198419370905,12.002325438));
#19908=CARTESIAN_POINT('Ctrl Pts',(15.5193803118899,45.2205426926314,11.9832342256412));
#19909=CARTESIAN_POINT('Ctrl Pts',(15.5340851171576,45.2212430195883,11.9641076228203));
#19910=CARTESIAN_POINT('Ctrl Pts',(15.5487599128236,45.2219428787355,11.9449456785093));
#19911=CARTESIAN_POINT('Ctrl Pts',(15.559240134402,45.2224426934589,11.9312608936017));
#19912=CARTESIAN_POINT('Ctrl Pts',(15.5697050501554,45.2229422695862,11.917558083411));
#19913=CARTESIAN_POINT('Ctrl Pts',(15.5801545993138,45.2234416075885,11.9038372763122));
#19914=CARTESIAN_POINT('Ctrl Pts',(15.5864249483543,45.2237412399952,11.8956039785571));
#19915=CARTESIAN_POINT('Ctrl Pts',(15.5926897628142,45.2240407848782,11.8873641993439));
#19916=CARTESIAN_POINT('Ctrl Pts',(15.5989490333139,45.2243402463291,11.8791179471717));
#19917=CARTESIAN_POINT('Ctrl Pts',(15.6020786685638,45.2244899770546,11.8749948210856));
#19918=CARTESIAN_POINT('Ctrl Pts',(15.6052069178237,45.2246396869221,11.8708700767596));
#19919=CARTESIAN_POINT('Ctrl Pts',(15.6083337793362,45.224789375795,11.8667437148347));
#19920=CARTESIAN_POINT('Ctrl Pts',(15.6114606408487,45.2249390646679,11.8626173529098));
#19921=CARTESIAN_POINT('Ctrl Pts',(15.6130902094506,45.2250171051181,11.8604644913588));
#19922=CARTESIAN_POINT('Ctrl Pts',(15.6145846704481,45.2250887159857,11.8584902025802));
#19923=CARTESIAN_POINT('Ctrl Pts',(15.6184125821153,45.2252721400271,11.8534332602695));
#19924=CARTESIAN_POINT('Ctrl Pts',(15.6222887890274,45.2254581393742,11.8483077093662));
#19925=CARTESIAN_POINT('Ctrl Pts',(15.6262131006645,45.2256467212988,11.8431134068545));
#19926=CARTESIAN_POINT('Ctrl Pts',(15.6284171756715,45.225752637634,11.8401960462054));
#19927=CARTESIAN_POINT('Ctrl Pts',(15.6306364250515,45.2258593686343,11.8372569980359));
#19928=CARTESIAN_POINT('Ctrl Pts',(15.63287081431,45.2259669155879,11.8342962365233));
#19929=CARTESIAN_POINT('Ctrl Pts',(15.6361941526449,45.2261268764867,11.8298925220863));
#19930=CARTESIAN_POINT('Ctrl Pts',(15.6395509782427,45.2262886366051,11.8254407696622));
#19931=CARTESIAN_POINT('Ctrl Pts',(15.6429411698007,45.2264521944534,11.8209408897891));
#19932=CARTESIAN_POINT('Ctrl Pts',(15.6649015812728,45.2275116619159,11.791792326383));
#19933=CARTESIAN_POINT('Ctrl Pts',(15.6882623980891,45.2286465611185,11.7606245836672));
#19934=CARTESIAN_POINT('Ctrl Pts',(15.7129879683139,45.2298564875851,11.7274116710903));
#19935=CARTESIAN_POINT('Ctrl Pts',(15.7564063591706,45.2319811326291,11.6690894076747));
#19936=CARTESIAN_POINT('Ctrl Pts',(15.8040354720864,45.2343371029246,11.6044623102163));
#19937=CARTESIAN_POINT('Ctrl Pts',(15.8556469696121,45.2369217980627,11.5333682667576));
#19938=CARTESIAN_POINT('Ctrl Pts',(15.9071716355567,45.2395021446897,11.4623938324655));
#19939=CARTESIAN_POINT('Ctrl Pts',(15.9626654067052,45.2423104470568,11.3849739795141));
#19940=CARTESIAN_POINT('Ctrl Pts',(16.0218548296631,45.2453441137097,11.3009239223739));
#19941=CARTESIAN_POINT('Ctrl Pts',(16.059279707043,45.2472622706509,11.247779915809));
#19942=CARTESIAN_POINT('Ctrl Pts',(16.0981811423378,45.2492705260297,11.1919847542382));
#19943=CARTESIAN_POINT('Ctrl Pts',(16.1384801145548,45.2513682243392,11.13348749682));
#19944=CARTESIAN_POINT('Ctrl Pts',(16.2018341418086,45.2546660165297,11.0415239395166));
#19945=CARTESIAN_POINT('Ctrl Pts',(16.2686442950405,45.2581845057538,10.9428827248496));
#19946=CARTESIAN_POINT('Ctrl Pts',(16.3385656514465,45.261922207264,10.837351194732));
#19947=CARTESIAN_POINT('Ctrl Pts',(16.3918208674648,45.264769007034,10.7569736860273));
#19948=CARTESIAN_POINT('Ctrl Pts',(16.4468799378665,45.2677429731699,10.6725986995656));
#19949=CARTESIAN_POINT('Ctrl Pts',(16.50357071471,45.2708434466352,10.584126965808));
#19950=CARTESIAN_POINT('Ctrl Pts',(16.5207358350772,45.2717822236849,10.5573390464391));
#19951=CARTESIAN_POINT('Ctrl Pts',(16.5380504268599,45.2727325987808,10.530175515348));
#19952=CARTESIAN_POINT('Ctrl Pts',(16.5555093918319,45.2736945536277,10.5026335521312));
#19953=CARTESIAN_POINT('Ctrl Pts',(16.5867280264546,45.2754146393795,10.4533853585618));
#19954=CARTESIAN_POINT('Ctrl Pts',(16.6184083655111,45.2771717518673,10.4029271968826));
#19955=CARTESIAN_POINT('Ctrl Pts',(16.6505200503675,45.2789657877438,10.3512427503056));
#19956=CARTESIAN_POINT('Ctrl Pts',(16.6696133190789,45.2800325025307,10.3205117241664));
#19957=CARTESIAN_POINT('Ctrl Pts',(16.6888590546401,45.2811122710914,10.2893471568522));
#19958=CARTESIAN_POINT('Ctrl Pts',(16.7082506105057,45.2822050717518,10.257745584438));
#19959=CARTESIAN_POINT('Ctrl Pts',(16.785355239582,45.2865502614908,10.1320915350093));
#19960=CARTESIAN_POINT('Ctrl Pts',(16.8647697756188,45.2911017869936,9.99952849087701));
#19961=CARTESIAN_POINT('Ctrl Pts',(16.9460472272757,45.2958604265994,9.85983625425326));
#19962=CARTESIAN_POINT('Ctrl Pts',(16.9752254612951,45.2975687564893,9.8096873791616));
#19963=CARTESIAN_POINT('Ctrl Pts',(17.0046433008644,45.2993037788991,9.75861968361479));
#19964=CARTESIAN_POINT('Ctrl Pts',(17.0342784167163,45.3010655303534,9.70662293522444));
#19965=CARTESIAN_POINT('Ctrl Pts',(17.0903710342363,45.3044001301229,9.60820477029066));
#19966=CARTESIAN_POINT('Ctrl Pts',(17.1472428558178,45.3078305621577,9.50645815834982));
#19967=CARTESIAN_POINT('Ctrl Pts',(17.2047341444573,45.311357591405,9.40131420937651));
#19968=CARTESIAN_POINT('Ctrl Pts',(17.2279495850734,45.3127818339291,9.35885624467805));
#19969=CARTESIAN_POINT('Ctrl Pts',(17.2521781999534,45.3142779056616,9.31416702163661));
#19970=CARTESIAN_POINT('Ctrl Pts',(17.276571165704,45.3157952812732,9.26873661788621));
#19971=CARTESIAN_POINT('Ctrl Pts',(17.3008302384935,45.3173043280119,9.2235555815699));
#19972=CARTESIAN_POINT('Ctrl Pts',(17.3252516508644,45.3188344454433,9.17764144230731));
#19973=CARTESIAN_POINT('Ctrl Pts',(17.3490456928076,45.3203359379411,9.13248438689006));
#19974=CARTESIAN_POINT('Ctrl Pts',(17.3593182889654,45.3209841769456,9.11298874192637));
#19975=CARTESIAN_POINT('Ctrl Pts',(17.3694745395418,45.3216270806307,9.09363452318187));
#19976=CARTESIAN_POINT('Ctrl Pts',(17.3794535371738,45.3222606498282,9.07454302238687));
#19977=CARTESIAN_POINT('Ctrl Pts',(17.3806749653237,45.3223381986243,9.07220622490929));
#19978=CARTESIAN_POINT('Ctrl Pts',(17.3818937398108,45.3224156075736,9.06987336436708));
#19979=CARTESIAN_POINT('Ctrl Pts',(17.3831097505161,45.3224928693426,9.0675446639787));
#19980=CARTESIAN_POINT('Ctrl Pts',(17.4496610971578,45.3267213475514,8.94009665213363));
#19981=CARTESIAN_POINT('Ctrl Pts',(17.5113875269019,45.3307305488901,8.81851114711106));
#19982=CARTESIAN_POINT('Ctrl Pts',(17.5686847415228,45.3345212317474,8.70302458633646));
#19983=CARTESIAN_POINT('Ctrl Pts',(17.6262326601898,45.338328500743,8.58703271394697));
#19984=CARTESIAN_POINT('Ctrl Pts',(17.6793127204277,45.3419153347198,8.47719300758501));
#19985=CARTESIAN_POINT('Ctrl Pts',(17.7282892220956,45.3452824853325,8.37370705199691));
#19986=CARTESIAN_POINT('Ctrl Pts',(17.7774560624604,45.3486627217932,8.26981891615373));
#19987=CARTESIAN_POINT('Ctrl Pts',(17.8224875705267,45.3518215638467,8.17233376880029));
#19988=CARTESIAN_POINT('Ctrl Pts',(17.8637125849106,45.3547597574182,8.08142122777615));
#19989=CARTESIAN_POINT('Ctrl Pts',(17.8813487836651,45.3560167264352,8.04252853927777));
#19990=CARTESIAN_POINT('Ctrl Pts',(17.8982878244802,45.3572333131547,8.00483833574929));
#19991=CARTESIAN_POINT('Ctrl Pts',(17.9145531239833,45.3584095753289,7.96836215136577));
#19992=CARTESIAN_POINT('Ctrl Pts',(17.9526283410512,45.3611630713591,7.88297555040284));
#19993=CARTESIAN_POINT('Ctrl Pts',(17.9870139465837,45.3636949428282,7.80424311786764));
#19994=CARTESIAN_POINT('Ctrl Pts',(18.0179780901795,45.3660043658486,7.73229052999247));
#19995=CARTESIAN_POINT('Ctrl Pts',(18.048935993077,45.3683133234141,7.66035244387122));
#19996=CARTESIAN_POINT('Ctrl Pts',(18.0764739189453,45.3703999219848,7.5951912869896));
#19997=CARTESIAN_POINT('Ctrl Pts',(18.1008148843111,45.3722633338769,7.53690636078283));
#19998=CARTESIAN_POINT('Ctrl Pts',(18.1251343011529,45.3741250961312,7.47867303294589));
#19999=CARTESIAN_POINT('Ctrl Pts',(18.1462624951061,45.3757640665114,7.42730361698966));
#20000=CARTESIAN_POINT('Ctrl Pts',(18.164375612032,45.3771794181831,7.38287338971577));
#20001=CARTESIAN_POINT('Ctrl Pts',(18.1718481710498,45.3777633209394,7.36454371753214));
#20002=CARTESIAN_POINT('Ctrl Pts',(18.1788070208098,45.3783091644249,7.34739480832258));
#20003=CARTESIAN_POINT('Ctrl Pts',(18.1852621870548,45.3788168906225,7.33143085105537));
#20004=CARTESIAN_POINT('Ctrl Pts',(18.19194057103,45.3793421738411,7.31491486489054));
#20005=CARTESIAN_POINT('Ctrl Pts',(18.198079859801,45.3798266548526,7.29966714804485));
#20006=CARTESIAN_POINT('Ctrl Pts',(18.2036896152019,45.3802702748443,7.28569161108185));
#20007=CARTESIAN_POINT('Ctrl Pts',(18.2050920540521,45.3803811798423,7.28219772684116));
#20008=CARTESIAN_POINT('Ctrl Pts',(18.206461393497,45.3804895352209,7.27878335253446));
#20009=CARTESIAN_POINT('Ctrl Pts',(18.2077977601633,45.380595332847,7.27544853886856));
#20010=CARTESIAN_POINT('Ctrl Pts',(18.2091341268295,45.380701130473,7.27211372520266));
#20011=CARTESIAN_POINT('Ctrl Pts',(18.2141793931938,45.3811008708166,7.25951073846074));
#20012=CARTESIAN_POINT('Ctrl Pts',(18.2180466869296,45.3814080803526,7.24982051268825));
#20013=CARTESIAN_POINT('Ctrl Pts',(18.2257812744013,45.3820224994245,7.23044006114314));
#20014=CARTESIAN_POINT('Ctrl Pts',(18.233478092573,45.3826363316677,7.2110641104043));
#20015=CARTESIAN_POINT('Ctrl Pts',(18.2411372525116,45.3832495827798,7.19169282489533));
#20016=CARTESIAN_POINT('Ctrl Pts',(18.2717738922659,45.3857025872279,7.11420768285998));
#20017=CARTESIAN_POINT('Ctrl Pts',(18.3018080006778,45.3881462935484,7.03679718338005));
#20018=CARTESIAN_POINT('Ctrl Pts',(18.3312467086615,45.390581058612,6.95947175585175));
#20019=CARTESIAN_POINT('Ctrl Pts',(18.3901241246288,45.3954505887391,6.804820900795));
#20020=CARTESIAN_POINT('Ctrl Pts',(18.4466199437799,45.4002843513997,6.6505103221548));
#20021=CARTESIAN_POINT('Ctrl Pts',(18.5007921148537,45.4050848495461,6.49661955148898));
#20022=CARTESIAN_POINT('Ctrl Pts',(18.601310247196,45.4139923217486,6.21107048551258));
#20023=CARTESIAN_POINT('Ctrl Pts',(18.6938275169091,45.4227855761067,5.92696962811257));
#20024=CARTESIAN_POINT('Ctrl Pts',(18.7787224855257,45.4314770125021,5.64478720343258));
#20025=CARTESIAN_POINT('Ctrl Pts',(18.7853322963164,45.4321537163281,5.6228168503483));
#20026=CARTESIAN_POINT('Ctrl Pts',(18.7918959088138,45.4328298028319,5.60085810194594));
#20027=CARTESIAN_POINT('Ctrl Pts',(18.7984135056317,45.4335052778143,5.57891116767428));
#20028=CARTESIAN_POINT('Ctrl Pts',(18.8109522751253,45.4348047790477,5.53668892570242));
#20029=CARTESIAN_POINT('Ctrl Pts',(18.823320850885,45.4361021309822,5.49451046488731));
#20030=CARTESIAN_POINT('Ctrl Pts',(18.8355203275064,45.4373971739756,5.45237718457321));
#20031=CARTESIAN_POINT('Ctrl Pts',(18.8355204399575,45.4373971859129,5.45237679620128));
#20032=CARTESIAN_POINT('Ctrl Pts',(18.8355205524087,45.4373971978502,5.45237640782907));
#20033=CARTESIAN_POINT('Ctrl Pts',(18.8355206648597,45.4373972097875,5.45237601945714));
#20034=CARTESIAN_POINT('Ctrl Pts',(18.8672143973417,45.4407616783296,5.34291548511282));
#20035=CARTESIAN_POINT('Ctrl Pts',(18.8977668342599,45.444110562355,5.23375998227201));
#20036=CARTESIAN_POINT('Ctrl Pts',(18.9272051860664,45.4474409906373,5.12493571909789));
#20037=CARTESIAN_POINT('Ctrl Pts',(18.9475900831567,45.4497471808156,5.04957921067935));
#20038=CARTESIAN_POINT('Ctrl Pts',(18.9674406097473,45.4520443779904,4.97438149618467));
#20039=CARTESIAN_POINT('Ctrl Pts',(18.9867655562436,45.4543314232677,4.89935069662216));
#20040=CARTESIAN_POINT('Ctrl Pts',(18.9976358386476,45.4556178862362,4.85714587186842));
#20041=CARTESIAN_POINT('Ctrl Pts',(19.0083398234699,45.4569011381715,4.81499385889077));
#20042=CARTESIAN_POINT('Ctrl Pts',(19.0188790720985,45.458180979909,4.77289607667356));
#20043=CARTESIAN_POINT('Ctrl Pts',(19.0200500997239,45.4583231845465,4.76821854531601));
#20044=CARTESIAN_POINT('Ctrl Pts',(19.0208864396619,45.4584247862474,4.76487607413275));
#20045=CARTESIAN_POINT('Ctrl Pts',(19.022629256122,45.4586370910146,4.75789085704249));
#20046=CARTESIAN_POINT('Ctrl Pts',(19.026114889042,45.4590617005488,4.74392042286236));
#20047=CARTESIAN_POINT('Ctrl Pts',(19.0295730005282,45.4594849413161,4.72999442392999));
#20048=CARTESIAN_POINT('Ctrl Pts',(19.0330038578164,45.4599067525363,4.71611290238113));
#20049=CARTESIAN_POINT('Ctrl Pts',(19.0398655723929,45.4607503749767,4.68834985928326));
#20050=CARTESIAN_POINT('Ctrl Pts',(19.0466182709318,45.4615882784371,4.66076472503849));
#20051=CARTESIAN_POINT('Ctrl Pts',(19.0532649099412,45.4624209590397,4.63335910618734));
#20052=CARTESIAN_POINT('Ctrl Pts',(19.0559761390191,45.4627606176039,4.62218008614093));
#20053=CARTESIAN_POINT('Ctrl Pts',(19.0586696568823,45.4630993368565,4.61103085783689));
#20054=CARTESIAN_POINT('Ctrl Pts',(19.0613456324101,45.4634371147814,4.59991147885886));
#20055=CARTESIAN_POINT('Ctrl Pts',(19.0650060074343,45.4638991496046,4.58470166222377));
#20056=CARTESIAN_POINT('Ctrl Pts',(19.0686335598492,45.4643594231071,4.56954769544381));
#20057=CARTESIAN_POINT('Ctrl Pts',(19.0722287189256,45.4648179301548,4.55444972337322));
#20058=CARTESIAN_POINT('Ctrl Pts',(19.1062542623165,45.4691573630186,4.4115584929998));
#20059=CARTESIAN_POINT('Ctrl Pts',(19.1373805326445,45.4733385706825,4.27368465282824));
#20060=CARTESIAN_POINT('Ctrl Pts',(19.1659561811144,45.4773572015867,4.14093860291434));
#20061=CARTESIAN_POINT('Ctrl Pts',(19.1980427105571,45.4818695722845,3.99188301653142));
#20062=CARTESIAN_POINT('Ctrl Pts',(19.2269141275496,45.4861769680707,3.8492929152126));
#20063=CARTESIAN_POINT('Ctrl Pts',(19.2530226190616,45.4902733104141,3.71329439254805));
#20064=CARTESIAN_POINT('Ctrl Pts',(19.2698594716419,45.4929149610098,3.6255916205903));
#20065=CARTESIAN_POINT('Ctrl Pts',(19.2855464173154,45.4954688419618,3.5406294590431));
#20066=CARTESIAN_POINT('Ctrl Pts',(19.3001950479794,45.4979333327157,3.45843561773511));
#20067=CARTESIAN_POINT('Ctrl Pts',(19.321263465895,45.5014778907253,3.34022018596561));
#20068=CARTESIAN_POINT('Ctrl Pts',(19.3401858924229,45.5048378546717,3.22773126023849));
#20069=CARTESIAN_POINT('Ctrl Pts',(19.3572747902098,45.5080158512628,3.12103863613041));
#20070=CARTESIAN_POINT('Ctrl Pts',(19.3588939042016,45.5083169554541,3.11092987881466));
#20071=CARTESIAN_POINT('Ctrl Pts',(19.3604965361235,45.5086164274317,3.10087314266736));
#20072=CARTESIAN_POINT('Ctrl Pts',(19.3620829407363,45.5089142731916,3.09086848051248));
#20073=CARTESIAN_POINT('Ctrl Pts',(19.3805847080383,45.5123879601046,2.97418706795046));
#20074=CARTESIAN_POINT('Ctrl Pts',(19.3968826812185,45.5156399140679,2.86459026029326));
#20075=CARTESIAN_POINT('Ctrl Pts',(19.41134854774,45.5186739451297,2.76214852241455));
#20076=CARTESIAN_POINT('Ctrl Pts',(19.420637166472,45.5206221144781,2.69637007464734));
#20077=CARTESIAN_POINT('Ctrl Pts',(19.429169430292,45.5224804336148,2.63354121673145));
#20078=CARTESIAN_POINT('Ctrl Pts',(19.4370332021804,45.5242499061859,2.57367648383532));
#20079=CARTESIAN_POINT('Ctrl Pts',(19.4493837230199,45.527028967961,2.47965536500394));
#20080=CARTESIAN_POINT('Ctrl Pts',(19.4600884865216,45.5295895677366,2.39294713707819));
#20081=CARTESIAN_POINT('Ctrl Pts',(19.4694460264577,45.5319350130009,2.31359684147019));
#20082=CARTESIAN_POINT('Ctrl Pts',(19.4723034677024,45.532651223894,2.28936624144122));
#20083=CARTESIAN_POINT('Ctrl Pts',(19.4750349318456,45.5333473723324,2.26582163877867));
#20084=CARTESIAN_POINT('Ctrl Pts',(19.4776479861543,45.5340235522257,2.242964062336));
#20085=CARTESIAN_POINT('Ctrl Pts',(19.480440555316,45.5347461851659,2.2185361876942));
#20086=CARTESIAN_POINT('Ctrl Pts',(19.483097876963,45.5354459983318,2.19489298553516));
#20087=CARTESIAN_POINT('Ctrl Pts',(19.4856286068226,45.5361230809613,2.17203559211094));
#20088=CARTESIAN_POINT('Ctrl Pts',(19.4877118055968,45.5366804291502,2.15322027139161));
#20089=CARTESIAN_POINT('Ctrl Pts',(19.4902303078854,45.5373627968959,2.13019411934699));
#20090=CARTESIAN_POINT('Ctrl Pts',(19.4927132903804,45.5380478959043,2.10707418446229));
#20091=CARTESIAN_POINT('Ctrl Pts',(19.4932467065214,45.5381950748998,2.10210735667719));
#20092=CARTESIAN_POINT('Ctrl Pts',(19.4937786750651,45.5383423799679,2.09713622241742));
#20093=CARTESIAN_POINT('Ctrl Pts',(19.4943048592879,45.5384885986988,2.09220163777768));
#20094=CARTESIAN_POINT('Ctrl Pts',(19.5002558654531,45.5401422943653,2.0363927739939));
#20095=CARTESIAN_POINT('Ctrl Pts',(19.5062236844646,45.541867078396,1.97818308208065));
#20096=CARTESIAN_POINT('Ctrl Pts',(19.512144532413,45.5436625593561,1.91756807330594));
#20097=CARTESIAN_POINT('Ctrl Pts',(19.5226129017886,45.5468370637618,1.81039756207359));
#20098=CARTESIAN_POINT('Ctrl Pts',(19.532935418582,45.5502308844592,1.695708245137));
#20099=CARTESIAN_POINT('Ctrl Pts',(19.5427235474754,45.5538453449306,1.57348030794006));
#20100=CARTESIAN_POINT('Ctrl Pts',(19.5524240594292,45.5574274511115,1.45234647543934));
#20101=CARTESIAN_POINT('Ctrl Pts',(19.5615996482146,45.5612262645794,1.32380808622908));
#20102=CARTESIAN_POINT('Ctrl Pts',(19.569822381225,45.5652430755172,1.18785718709881));
#20103=CARTESIAN_POINT('Ctrl Pts',(19.5779867462755,45.569231373665,1.05287131706642));
#20104=CARTESIAN_POINT('Ctrl Pts',(19.5852116934231,45.5734345851206,0.910577479644601));
#20105=CARTESIAN_POINT('Ctrl Pts',(19.5910298094018,45.5778539776767,0.760983663641083));
#20106=CARTESIAN_POINT('Ctrl Pts',(19.5967676145769,45.5822123668137,0.61345477718193));
#20107=CARTESIAN_POINT('Ctrl Pts',(19.601137067707,45.5867810095542,0.458825748118508));
#20108=CARTESIAN_POINT('Ctrl Pts',(19.6036435454569,45.5915611328216,0.297124210663918));
#20109=CARTESIAN_POINT('Ctrl Pts',(19.6051396857364,45.5944144336185,0.200603033306852));
#20110=CARTESIAN_POINT('Ctrl Pts',(19.6059711663384,45.5973430853455,0.101562316827647));
#20111=CARTESIAN_POINT('Ctrl Pts',(19.6060249456399,45.6003473523632,1.21115993304604E-5));
#20112=CARTESIAN_POINT('Ctrl Pts',(2.35308711660641,55.6631561682667,19.4810141131675));
#20113=CARTESIAN_POINT('Ctrl Pts',(-0.836177570637163,55.5686013384883,
19.86624137102));
#20114=CARTESIAN_POINT('Ctrl Pts',(-7.40437233443277,55.3794916789315,19.040577712698));
#20115=CARTESIAN_POINT('Ctrl Pts',(-15.5097781103957,55.0958271895964,13.2964668168065));
#20116=CARTESIAN_POINT('Ctrl Pts',(-19.9471456815097,54.8121627002612,4.41072023820918));
#20117=CARTESIAN_POINT('Ctrl Pts',(-19.6697430247666,54.5284982109261,-5.51852151147492));
#20118=CARTESIAN_POINT('Ctrl Pts',(-14.7420297594324,54.2448337215909,-14.1427836181502));
#20119=CARTESIAN_POINT('Ctrl Pts',(-6.32948010341479,53.9611692322558,-19.4238840093808));
#20120=CARTESIAN_POINT('Ctrl Pts',(3.57945598289861,53.6775047429206,-20.1130676885921));
#20121=CARTESIAN_POINT('Ctrl Pts',(12.6421595856548,53.3938402535855,-16.0475619479634));
#20122=CARTESIAN_POINT('Ctrl Pts',(18.716273712003,53.1101757642503,-8.18837881994133));
#20123=CARTESIAN_POINT('Ctrl Pts',(20.3658389755175,52.8265112749152,1.60652866949811));
#20124=CARTESIAN_POINT('Ctrl Pts',(17.2009151616198,52.54284678558,11.0216583145532));
#20125=CARTESIAN_POINT('Ctrl Pts',(9.96968294609888,52.2591822962449,17.8312589283967));
#20126=CARTESIAN_POINT('Ctrl Pts',(0.381613941123223,51.9755178069097,20.4255421529369));
#20127=CARTESIAN_POINT('Ctrl Pts',(-9.29666955748432,51.6918533175746,18.1912156516937));
#20128=CARTESIAN_POINT('Ctrl Pts',(-16.7772150983034,51.4081888282394,11.6564765993009));
#20129=CARTESIAN_POINT('Ctrl Pts',(-20.2916183484425,51.1245243389043,2.36614013857206));
#20130=CARTESIAN_POINT('Ctrl Pts',(-19.0090722426265,50.8408598495692,-7.48355299426692));
#20131=CARTESIAN_POINT('Ctrl Pts',(-13.2327714994836,50.557195360234,-15.5641303109225));
#20132=CARTESIAN_POINT('Ctrl Pts',(-4.3282365833005,50.2735308708989,-19.96533900255));
#20133=CARTESIAN_POINT('Ctrl Pts',(5.59949572763116,49.9898663815637,-19.646731056189));
#20134=CARTESIAN_POINT('Ctrl Pts',(14.2035043067966,49.7062018922286,-14.683625538629));
#20135=CARTESIAN_POINT('Ctrl Pts',(19.4497969873469,49.4225374028934,-6.24930321681794));
#20136=CARTESIAN_POINT('Ctrl Pts',(20.0981474222916,49.1388729135583,3.66235767703155));
#20137=CARTESIAN_POINT('Ctrl Pts',(15.9952852251765,48.8552084242231,12.7082352871608));
#20138=CARTESIAN_POINT('Ctrl Pts',(8.11112918050874,48.571543934888,18.7498793855759));
#20139=CARTESIAN_POINT('Ctrl Pts',(-1.69050207272523,48.2878794455528,20.35904212617));
#20140=CARTESIAN_POINT('Ctrl Pts',(-11.0924977459054,48.0042149562177,17.1553165902359));
#20141=CARTESIAN_POINT('Ctrl Pts',(-17.8722211123635,47.7205504668825,9.89606518091128));
#20142=CARTESIAN_POINT('Ctrl Pts',(-20.4269419990139,47.4368859775474,0.297378753067758));
#20143=CARTESIAN_POINT('Ctrl Pts',(-18.1527230433581,47.1532214882123,-9.37160816856904));
#20144=CARTESIAN_POINT('Ctrl Pts',(-11.5871908037557,46.8695569988771,-16.8251419854719));
#20145=CARTESIAN_POINT('Ctrl Pts',(-2.28244055807874,46.585892509542,-20.3012033794262));
#20146=CARTESIAN_POINT('Ctrl Pts',(7.56187983711918,46.3022280202068,-18.9780496069259));
#20147=CARTESIAN_POINT('Ctrl Pts',(15.618567857874,46.0185635308717,-13.1684749163659));
#20148=CARTESIAN_POINT('Ctrl Pts',(19.9830182146419,45.7348990415365,-4.24586582304055));
#20149=CARTESIAN_POINT('Ctrl Pts',(19.6234725454198,45.4512345522014,5.6804681860849));
#20150=CARTESIAN_POINT('Ctrl Pts',(14.6249276356951,45.1675700628662,14.2639365255409));
#20151=CARTESIAN_POINT('Ctrl Pts',(6.1690421336071,44.8839055735311,19.4754027611177));
#20152=CARTESIAN_POINT('Ctrl Pts',(-3.74520817655413,44.6002410841959,20.082873531152));
#20153=CARTESIAN_POINT('Ctrl Pts',(-12.7740893021154,44.3165765948608,15.9427424258048));
#20154=CARTESIAN_POINT('Ctrl Pts',(-18.7831689917446,44.0329121055256,8.03373861794982));
#20155=CARTESIAN_POINT('Ctrl Pts',(-20.351897643337,43.7492476161905,-1.77444522854548));
#20156=CARTESIAN_POINT('Ctrl Pts',(-17.1094269777999,43.4655831268553,-11.163149288857));
#20157=CARTESIAN_POINT('Ctrl Pts',(-9.82227876746288,43.1819186375202,-17.9128789804492));
#20158=CARTESIAN_POINT('Ctrl Pts',(-0.213138685564806,42.898254148185,-20.4279946508386));
#20159=CARTESIAN_POINT('Ctrl Pts',(9.44638749380751,42.6145896588499,-18.1139216314637));
#20160=CARTESIAN_POINT('Ctrl Pts',(16.8727826965986,42.3309251695147,-11.5177080023473));
#20161=CARTESIAN_POINT('Ctrl Pts',(20.3104431872471,42.0472606801796,-2.19870213798534));
#20162=CARTESIAN_POINT('Ctrl Pts',(18.9467042160094,41.7635961908444,7.64007806930176));
#20163=CARTESIAN_POINT('Ctrl Pts',(13.1039543936255,41.4799317015093,15.6727397988915));
#20164=CARTESIAN_POINT('Ctrl Pts',(4.16342285401973,41.1962672121741,20.0003575891181));
#20165=CARTESIAN_POINT('Ctrl Pts',(-5.76134404010869,40.912602722839,19.5998803161013));
#20166=CARTESIAN_POINT('Ctrl Pts',(-14.3241261700974,40.6289382335039,14.5659810180111));
#20167=CARTESIAN_POINT('Ctrl Pts',(-19.5006773325508,40.3452737441687,6.08867613901365));
#20168=CARTESIAN_POINT('Ctrl Pts',(-20.0672581074617,40.0616092548336,-3.82799498463215));
#20169=CARTESIAN_POINT('Ctrl Pts',(-15.8899285013867,39.7779447654984,-12.8397260786543));
#20170=CARTESIAN_POINT('Ctrl Pts',(-7.95621143231152,39.4942802761632,-18.8161391682379));
#20171=CARTESIAN_POINT('Ctrl Pts',(1.85835820784766,39.2106157868282,-20.3444070526613));
#20172=CARTESIAN_POINT('Ctrl Pts',(11.2336109894543,38.926951297493,-17.0632463996203));
#20173=CARTESIAN_POINT('Ctrl Pts',(17.9532322189983,38.6432868081578,-9.74832531460192));
#20174=CARTESIAN_POINT('Ctrl Pts',(20.4286999009559,38.3596223188227,-0.12889499355195));
#20175=CARTESIAN_POINT('Ctrl Pts',(18.0748121707474,38.0759578294876,9.52100617250831));
#20176=CARTESIAN_POINT('Ctrl Pts',(11.4480293296981,37.7922933401524,16.9201364657096));
#20177=CARTESIAN_POINT('Ctrl Pts',(2.11492632471884,37.5086288508173,20.3193375935092));
#20178=CARTESIAN_POINT('Ctrl Pts',(-7.71814636969478,37.2249643614821,18.9150366117471));
#20179=CARTESIAN_POINT('Ctrl Pts',(-15.726645213299,36.941299872147,13.0392110278167));
#20180=CARTESIAN_POINT('Ctrl Pts',(-20.017356820919,36.6576353828118,4.08090907120032));
#20181=CARTESIAN_POINT('Ctrl Pts',(-19.5759547942569,36.3739708934767,-5.84212189597385));
#20182=CARTESIAN_POINT('Ctrl Pts',(-14.5067866363524,36.0903064041415,-14.3840722555241));
#20183=CARTESIAN_POINT('Ctrl Pts',(-6.00820670381315,35.8066419148064,-19.5256201937797));
#20184=CARTESIAN_POINT('Ctrl Pts',(3.91071690116573,35.5229774254712,-20.0513015727259));
#20185=CARTESIAN_POINT('Ctrl Pts',(12.9051440864865,35.2393129361361,-15.836844039274));
#20186=CARTESIAN_POINT('Ctrl Pts',(18.8487901790361,34.9556484468009,-7.87854956109791));
#20187=CARTESIAN_POINT('Ctrl Pts',(20.3365688392524,34.6719839574659,1.94224081642136));
#20188=CARTESIAN_POINT('Ctrl Pts',(17.0167789114055,34.3883194681306,11.3038791944104));
#20189=CARTESIAN_POINT('Ctrl Pts',(9.67419956761905,34.1046549787955,17.9932850304986));
#20190=CARTESIAN_POINT('Ctrl Pts',(0.0446620780017708,33.8209904894603,
20.4290480022488));
#20191=CARTESIAN_POINT('Ctrl Pts',(-9.59548876001614,33.5373260001252,18.0354147123321));
#20192=CARTESIAN_POINT('Ctrl Pts',(-16.9671510611812,33.2536615107901,11.3781173646993));
#20193=CARTESIAN_POINT('Ctrl Pts',(-20.327988873431,32.9699970214549,2.03119144706522));
#20194=CARTESIAN_POINT('Ctrl Pts',(-18.882843118214,32.6863325321198,-7.79623688916886));
#20195=CARTESIAN_POINT('Ctrl Pts',(-12.974655776204,32.4026680427846,-15.7799732044501));
#20196=CARTESIAN_POINT('Ctrl Pts',(-3.99747079481186,32.1190035534495,-20.0346838394028));
#20197=CARTESIAN_POINT('Ctrl Pts',(2.61450742368379,31.9298938938927,-19.7111920003019));
#20198=CARTESIAN_POINT('Ctrl Pts',(5.68898199535994,31.8353390641143,-18.7798406199905));
#20199=CARTESIAN_POINT('Ctrl Pts',(2.35247451361281,55.6585629685637,19.4759424235221));
#20200=CARTESIAN_POINT('Ctrl Pts',(-0.835954044174774,55.5640081387853,
19.8610686863525));
#20201=CARTESIAN_POINT('Ctrl Pts',(-7.4024480296698,55.3748984792284,19.0356203314463));
#20202=CARTESIAN_POINT('Ctrl Pts',(-15.5057382293109,55.0912339898934,13.2930048013961));
#20203=CARTESIAN_POINT('Ctrl Pts',(-19.9419529445085,54.8075695005581,4.40957186878231));
#20204=CARTESIAN_POINT('Ctrl Pts',(-19.6646212768537,54.5239050112231,-5.51708469180273));
#20205=CARTESIAN_POINT('Ctrl Pts',(-14.7381916416059,54.2402405218879,-14.1391013081035));
#20206=CARTESIAN_POINT('Ctrl Pts',(-6.32783201705067,53.9565760325528,-19.4188266920463));
#20207=CARTESIAN_POINT('Ctrl Pts',(3.578523961509,53.6729115432176,-20.1078309249584));
#20208=CARTESIAN_POINT('Ctrl Pts',(12.6388680217749,53.3892470538825,-16.043383707438));
#20209=CARTESIAN_POINT('Ctrl Pts',(18.7114006150979,53.1055825645473,-8.18624684292945));
#20210=CARTESIAN_POINT('Ctrl Pts',(20.3605364075023,52.8219180752122,1.60611038358585));
#20211=CARTESIAN_POINT('Ctrl Pts',(17.1964366226151,52.5382535858769,11.0187886481856));
#20212=CARTESIAN_POINT('Ctrl Pts',(9.96708718002274,52.2545890965418,17.8266162724855));
#20213=CARTESIAN_POINT('Ctrl Pts',(0.381514580940291,51.9709246072066,20.4202240336472));
#20214=CARTESIAN_POINT('Ctrl Pts',(-9.29424901920701,51.6872601178715,18.1864792752938));
#20215=CARTESIAN_POINT('Ctrl Pts',(-16.7728468799808,51.4035956285364,11.6534416476308));
#20216=CARTESIAN_POINT('Ctrl Pts',(-20.2863350982357,51.1199311392012,2.36552407582162));
#20217=CARTESIAN_POINT('Ctrl Pts',(-19.0041229241428,50.8362666498662,-7.48160453054787));
#20218=CARTESIAN_POINT('Ctrl Pts',(-13.2293261339785,50.552602160531,-15.5600779385785));
#20219=CARTESIAN_POINT('Ctrl Pts',(-4.32710965711362,50.2689376711959,-19.9601407045388));
#20220=CARTESIAN_POINT('Ctrl Pts',(5.59803780861646,49.9852731818607,-19.641615712896));
#20221=CARTESIAN_POINT('Ctrl Pts',(14.1998061953725,49.7016086925256,-14.6798024199021));
#20222=CARTESIAN_POINT('Ctrl Pts',(19.4447329190163,49.4179442031904,-6.24767610993663));
#20223=CARTESIAN_POINT('Ctrl Pts',(20.0929145454661,49.1342797138553,3.6614041231438));
#20224=CARTESIAN_POINT('Ctrl Pts',(15.9911205946964,48.8506152245201,12.7049264931452));
#20225=CARTESIAN_POINT('Ctrl Pts',(8.10901731720995,48.566950735185,18.7449975520795));
#20226=CARTESIAN_POINT('Ctrl Pts',(-1.69006192324604,48.2832862458497,20.3537413212014));
#20227=CARTESIAN_POINT('Ctrl Pts',(-11.0896096352173,47.9996217565146,17.1508499268804));
#20228=CARTESIAN_POINT('Ctrl Pts',(-17.8675677913534,47.7159572671794,9.89348858073751));
#20229=CARTESIAN_POINT('Ctrl Pts',(-20.4216235152184,47.4322927778444,0.297301325713269));
#20230=CARTESIAN_POINT('Ctrl Pts',(-18.1479966891463,47.1486282885093,-9.36916811923689));
#20231=CARTESIAN_POINT('Ctrl Pts',(-11.5841738917515,46.8649637991741,-16.8207612883998));
#20232=CARTESIAN_POINT('Ctrl Pts',(-2.2818462878682,46.581299309839,-20.2959176337082));
#20233=CARTESIAN_POINT('Ctrl Pts',(7.55991097974546,46.2976348205038,-18.9731083656324));
#20234=CARTESIAN_POINT('Ctrl Pts',(15.6145013118357,46.0139703311687,-13.16504629154));
#20235=CARTESIAN_POINT('Ctrl Pts',(19.9778153135633,45.7303058418335,-4.24476034339613));
#20236=CARTESIAN_POINT('Ctrl Pts',(19.6183632578549,45.4466413524984,5.67898918457795));
#20237=CARTESIAN_POINT('Ctrl Pts',(14.621119799914,45.1629768631631,14.2602226796174));
#20238=CARTESIAN_POINT('Ctrl Pts',(6.1674359239932,44.8793123738281,19.4703320259092));
#20239=CARTESIAN_POINT('Ctrl Pts',(-3.74423305120258,44.5956478844928,20.0776446311312));
#20240=CARTESIAN_POINT('Ctrl Pts',(-12.7707633619448,44.3119833951578,15.9385914756894));
#20241=CARTESIAN_POINT('Ctrl Pts',(-18.7782784907623,44.0283189058226,8.03164690453235));
#20242=CARTESIAN_POINT('Ctrl Pts',(-20.3465986985498,43.7446544164875,-1.77398322311195));
#20243=CARTESIAN_POINT('Ctrl Pts',(-17.1049722625451,43.4609899271523,-11.1602427829002));
#20244=CARTESIAN_POINT('Ctrl Pts',(-9.81972137877189,43.1773254378172,-17.9082150735074));
#20245=CARTESIAN_POINT('Ctrl Pts',(-0.213083191470515,42.893660948482,-20.4226758929682));
#20246=CARTESIAN_POINT('Ctrl Pts',(9.443927974472,42.6099964591469,-18.1092053798253));
#20247=CARTESIAN_POINT('Ctrl Pts',(16.868389595499,42.3263319698117,-11.5147091813111));
#20248=CARTESIAN_POINT('Ctrl Pts',(20.3051550357961,42.0426674804766,-2.19812967042301));
#20249=CARTESIAN_POINT('Ctrl Pts',(18.941771135994,41.7590029911413,7.63808885175711));
#20250=CARTESIAN_POINT('Ctrl Pts',(13.1005425677583,41.4753385018062,15.6686591483147));
#20251=CARTESIAN_POINT('Ctrl Pts',(4.16233883973193,41.191674012471,19.9951501734537));
#20252=CARTESIAN_POINT('Ctrl Pts',(-5.75984398126879,40.9080095231359,19.5947771711538));
#20253=CARTESIAN_POINT('Ctrl Pts',(-14.3203966528292,40.6243450338009,14.5621885299326));
#20254=CARTESIAN_POINT('Ctrl Pts',(-19.4956000167,40.3406805444657,6.08709085398259));
#20255=CARTESIAN_POINT('Ctrl Pts',(-20.0620332731684,40.0570160551306,-3.82699830439993));
#20256=CARTESIAN_POINT('Ctrl Pts',(-15.8857913022283,39.7733515657954,-12.8363830488904));
#20257=CARTESIAN_POINT('Ctrl Pts',(-7.95413990434726,39.4896870764602,-18.8112400829384));
#20258=CARTESIAN_POINT('Ctrl Pts',(1.85787435431672,39.2060225871252,-20.3391100581702));
#20259=CARTESIAN_POINT('Ctrl Pts',(11.2306861376571,38.92235809779,-17.0588037082239));
#20260=CARTESIAN_POINT('Ctrl Pts',(17.9485578054405,38.6386936084548,-9.74578718088502));
#20261=CARTESIAN_POINT('Ctrl Pts',(20.4233809594614,38.3550291191197,-0.128861433661739));
#20262=CARTESIAN_POINT('Ctrl Pts',(18.0701061018895,38.0713646297846,9.51852722499672));
#20263=CARTESIAN_POINT('Ctrl Pts',(11.4450486506248,37.7877001404493,16.9157310352918));
#20264=CARTESIAN_POINT('Ctrl Pts',(2.11437566954724,37.5040356511143,20.3140471262575));
#20265=CARTESIAN_POINT('Ctrl Pts',(-7.71613682582219,37.2203711617791,18.9101117769003));
#20266=CARTESIAN_POINT('Ctrl Pts',(-15.7225505275519,36.9367066724439,13.0358160589347));
#20267=CARTESIAN_POINT('Ctrl Pts',(-20.0121449792825,36.6530421831088,4.07984654069534));
#20268=CARTESIAN_POINT('Ctrl Pts',(-19.570857878601,36.3693776937737,-5.84060080529386));
#20269=CARTESIAN_POINT('Ctrl Pts',(-14.5030095606927,36.0857132044385,-14.3803271303707));
#20270=CARTESIAN_POINT('Ctrl Pts',(-6.00664236988544,35.8020487151034,-19.5205363835633));
#20271=CARTESIAN_POINT('Ctrl Pts',(3.90969868212814,35.5183842257682,-20.0460808931517));
#20272=CARTESIAN_POINT('Ctrl Pts',(12.9017840257226,35.2347197364331,-15.8327206611571));
#20273=CARTESIAN_POINT('Ctrl Pts',(18.8438825892667,34.9510552470979,-7.87649825435995));
#20274=CARTESIAN_POINT('Ctrl Pts',(20.3312738920437,34.6673907577629,1.94173512410548));
#20275=CARTESIAN_POINT('Ctrl Pts',(17.0123483056708,34.3837262684276,11.3009360443548));
#20276=CARTESIAN_POINT('Ctrl Pts',(9.67168075942046,34.1000617790925,17.988600194117));
#20277=CARTESIAN_POINT('Ctrl Pts',(0.0446503983630494,33.8163972897572,
20.4237289590255));
#20278=CARTESIAN_POINT('Ctrl Pts',(-9.59299031791114,33.5327328004222,18.0307189233321));
#20279=CARTESIAN_POINT('Ctrl Pts',(-16.9627335925823,33.2490683110871,11.375154844335));
#20280=CARTESIAN_POINT('Ctrl Pts',(-20.3226957496675,32.9654038217519,2.03066268125984));
#20281=CARTESIAN_POINT('Ctrl Pts',(-18.8779274714526,32.6817393324168,-7.79420718800329));
#20282=CARTESIAN_POINT('Ctrl Pts',(-12.9712759915485,32.3980748430816,-15.7758642817733));
#20283=CARTESIAN_POINT('Ctrl Pts',(-3.99643345408108,32.1144103537465,-20.0294682376252));
#20284=CARTESIAN_POINT('Ctrl Pts',(2.61383238833494,31.9253006941897,-19.7060586818794));
#20285=CARTESIAN_POINT('Ctrl Pts',(5.68750092507729,31.8307458644113,-18.7749514739398));
#20286=CARTESIAN_POINT('Ctrl Pts',(2.35186191061921,55.6539697688606,19.4708707338767));
#20287=CARTESIAN_POINT('Ctrl Pts',(-0.835730517712384,55.5594149390822,
19.855896001685));
#20288=CARTESIAN_POINT('Ctrl Pts',(-7.40052372490683,55.3703052795254,19.0306629501947));
#20289=CARTESIAN_POINT('Ctrl Pts',(-15.5016983482262,55.0866407901903,13.2895427859857));
#20290=CARTESIAN_POINT('Ctrl Pts',(-19.9367602075072,54.8029763008551,4.40842349935545));
#20291=CARTESIAN_POINT('Ctrl Pts',(-19.6594995289409,54.51931181152,-5.51564787213054));
#20292=CARTESIAN_POINT('Ctrl Pts',(-14.7343535237793,54.2356473221848,-14.1354189980568));
#20293=CARTESIAN_POINT('Ctrl Pts',(-6.32618393068655,53.9519828328497,-19.4137693747118));
#20294=CARTESIAN_POINT('Ctrl Pts',(3.5775919401194,53.6683183435145,-20.1025941613248));
#20295=CARTESIAN_POINT('Ctrl Pts',(12.6355764578951,53.3846538541794,-16.0392054669125));
#20296=CARTESIAN_POINT('Ctrl Pts',(18.7065275181928,53.1009893648442,-8.18411486591757));
#20297=CARTESIAN_POINT('Ctrl Pts',(20.355233839487,52.8173248755091,1.60569209767359));
#20298=CARTESIAN_POINT('Ctrl Pts',(17.1919580836104,52.5336603861739,11.015918981818));
#20299=CARTESIAN_POINT('Ctrl Pts',(9.9644914139466,52.2499958968388,17.8219736165744));
#20300=CARTESIAN_POINT('Ctrl Pts',(0.381415220757358,51.9663314075036,20.4149059143575));
#20301=CARTESIAN_POINT('Ctrl Pts',(-9.29182848092971,51.6826669181685,18.181742898894));
#20302=CARTESIAN_POINT('Ctrl Pts',(-16.7684786616583,51.3990024288333,11.6504066959607));
#20303=CARTESIAN_POINT('Ctrl Pts',(-20.2810518480289,51.1153379394982,2.36490801307118));
#20304=CARTESIAN_POINT('Ctrl Pts',(-18.9991736056591,50.8316734501631,-7.47965606682882));
#20305=CARTESIAN_POINT('Ctrl Pts',(-13.2258807684735,50.5480089608279,-15.5560255662346));
#20306=CARTESIAN_POINT('Ctrl Pts',(-4.32598273092673,50.2643444714928,-19.9549424065277));
#20307=CARTESIAN_POINT('Ctrl Pts',(5.59657988960176,49.9806799821576,-19.636500369603));
#20308=CARTESIAN_POINT('Ctrl Pts',(14.1961080839485,49.6970154928225,-14.6759793011752));
#20309=CARTESIAN_POINT('Ctrl Pts',(19.4396688506857,49.4133510034873,-6.24604900305533));
#20310=CARTESIAN_POINT('Ctrl Pts',(20.0876816686406,49.1296865141522,3.66045056925605));
#20311=CARTESIAN_POINT('Ctrl Pts',(15.9869559642162,48.846022024817,12.7016176991295));
#20312=CARTESIAN_POINT('Ctrl Pts',(8.10690545391116,48.5623575354819,18.7401157185831));
#20313=CARTESIAN_POINT('Ctrl Pts',(-1.68962177376686,48.2786930461467,20.3484405162329));
#20314=CARTESIAN_POINT('Ctrl Pts',(-11.0867215245292,47.9950285568116,17.1463832635249));
#20315=CARTESIAN_POINT('Ctrl Pts',(-17.8629144703433,47.7113640674764,9.89091198056374));
#20316=CARTESIAN_POINT('Ctrl Pts',(-20.4163050314229,47.4276995781413,0.297223898358779));
#20317=CARTESIAN_POINT('Ctrl Pts',(-18.1432703349345,47.1440350888062,-9.36672806990475));
#20318=CARTESIAN_POINT('Ctrl Pts',(-11.5811569797474,46.860370599471,-16.8163805913277));
#20319=CARTESIAN_POINT('Ctrl Pts',(-2.28125201765766,46.5767061101359,-20.2906318879902));
#20320=CARTESIAN_POINT('Ctrl Pts',(7.55794212237173,46.2930416208007,-18.9681671243389));
#20321=CARTESIAN_POINT('Ctrl Pts',(15.6104347657974,46.0093771314656,-13.1616176667141));
#20322=CARTESIAN_POINT('Ctrl Pts',(19.9726124124846,45.7257126421304,-4.2436548637517));
#20323=CARTESIAN_POINT('Ctrl Pts',(19.61325397029,45.4420481527953,5.67751018307102));
#20324=CARTESIAN_POINT('Ctrl Pts',(14.617311964133,45.1583836634601,14.256508833694));
#20325=CARTESIAN_POINT('Ctrl Pts',(6.1658297143793,44.874719174125,19.4652612907007));
#20326=CARTESIAN_POINT('Ctrl Pts',(-3.74325792585103,44.5910546847898,20.0724157311104));
#20327=CARTESIAN_POINT('Ctrl Pts',(-12.7674374217743,44.3073901954547,15.934440525574));
#20328=CARTESIAN_POINT('Ctrl Pts',(-18.77338798978,44.0237257061195,8.02955519111489));
#20329=CARTESIAN_POINT('Ctrl Pts',(-20.3412997537626,43.7400612167844,-1.77352121767841));
#20330=CARTESIAN_POINT('Ctrl Pts',(-17.1005175472903,43.4563967274492,-11.1573362769433));
#20331=CARTESIAN_POINT('Ctrl Pts',(-9.81716399008091,43.1727322381141,-17.9035511665657));
#20332=CARTESIAN_POINT('Ctrl Pts',(-0.213027697376223,42.8890677487789,
-20.4173571350978));
#20333=CARTESIAN_POINT('Ctrl Pts',(9.44146845513648,42.6054032594438,-18.1044891281869));
#20334=CARTESIAN_POINT('Ctrl Pts',(16.8639964943994,42.3217387701086,-11.5117103602749));
#20335=CARTESIAN_POINT('Ctrl Pts',(20.2998668843451,42.0380742807735,-2.19755720286068));
#20336=CARTESIAN_POINT('Ctrl Pts',(18.9368380559786,41.7544097914383,7.63609963421245));
#20337=CARTESIAN_POINT('Ctrl Pts',(13.0971307418911,41.4707453021032,15.6645784977378));
#20338=CARTESIAN_POINT('Ctrl Pts',(4.16125482544413,41.187080812768,19.9899427577892));
#20339=CARTESIAN_POINT('Ctrl Pts',(-5.75834392242889,40.9034163234329,19.5896740262063));
#20340=CARTESIAN_POINT('Ctrl Pts',(-14.3166671355611,40.6197518340978,14.5583960418542));
#20341=CARTESIAN_POINT('Ctrl Pts',(-19.4905227008492,40.3360873447626,6.08550556895152));
#20342=CARTESIAN_POINT('Ctrl Pts',(-20.056808438875,40.0524228554275,-3.82600162416772));
#20343=CARTESIAN_POINT('Ctrl Pts',(-15.8816541030699,39.7687583660923,-12.8330400191265));
#20344=CARTESIAN_POINT('Ctrl Pts',(-7.95206837638299,39.4850938767571,-18.8063409976389));
#20345=CARTESIAN_POINT('Ctrl Pts',(1.85739050078578,39.2014293874221,-20.3338130636791));
#20346=CARTESIAN_POINT('Ctrl Pts',(11.22776128586,38.9177648980869,-17.0543610168275));
#20347=CARTESIAN_POINT('Ctrl Pts',(17.9438833918827,38.6341004087517,-9.74324904716811));
#20348=CARTESIAN_POINT('Ctrl Pts',(20.418062017967,38.3504359194166,-0.128827873771525));
#20349=CARTESIAN_POINT('Ctrl Pts',(18.0654000330317,38.0667714300815,9.51604827748511));
#20350=CARTESIAN_POINT('Ctrl Pts',(11.4420679715514,37.7831069407463,16.911325604874));
#20351=CARTESIAN_POINT('Ctrl Pts',(2.11382501437564,37.4994424514112,20.3087566590058));
#20352=CARTESIAN_POINT('Ctrl Pts',(-7.7141272819496,37.215777962076,18.9051869420536));
#20353=CARTESIAN_POINT('Ctrl Pts',(-15.7184558418048,36.9321134727409,13.0324210900526));
#20354=CARTESIAN_POINT('Ctrl Pts',(-20.0069331376461,36.6484489834057,4.07878401019037));
#20355=CARTESIAN_POINT('Ctrl Pts',(-19.5657609629451,36.3647844940706,-5.83907971461386));
#20356=CARTESIAN_POINT('Ctrl Pts',(-14.4992324850331,36.0811200047354,-14.3765820052173));
#20357=CARTESIAN_POINT('Ctrl Pts',(-6.00507803595772,35.7974555154003,-19.515452573347));
#20358=CARTESIAN_POINT('Ctrl Pts',(3.90868046309055,35.5137910260651,-20.0408602135774));
#20359=CARTESIAN_POINT('Ctrl Pts',(12.8984239649587,35.23012653673,-15.8285972830403));
#20360=CARTESIAN_POINT('Ctrl Pts',(18.8389749994973,34.9464620473948,-7.87444694762198));
#20361=CARTESIAN_POINT('Ctrl Pts',(20.3259789448351,34.6627975580598,1.94122943178962));
#20362=CARTESIAN_POINT('Ctrl Pts',(17.0079176999362,34.3791330687245,11.2979928942992));
#20363=CARTESIAN_POINT('Ctrl Pts',(9.66916195122188,34.0954685793894,17.9839153577354));
#20364=CARTESIAN_POINT('Ctrl Pts',(0.0446387187243297,33.8118040900542,
20.4184099158022));
#20365=CARTESIAN_POINT('Ctrl Pts',(-9.59049187580613,33.5281396007191,18.026023134332));
#20366=CARTESIAN_POINT('Ctrl Pts',(-16.9583161239834,33.244475111384,11.3721923239707));
#20367=CARTESIAN_POINT('Ctrl Pts',(-20.3174026259039,32.9608106220488,2.03013391545447));
#20368=CARTESIAN_POINT('Ctrl Pts',(-18.8730118246912,32.6771461327137,-7.79217748683771));
#20369=CARTESIAN_POINT('Ctrl Pts',(-12.9678962068931,32.3934816433785,-15.7717553590965));
#20370=CARTESIAN_POINT('Ctrl Pts',(-3.9953961133503,32.1098171540434,-20.0242526358475));
#20371=CARTESIAN_POINT('Ctrl Pts',(2.6131573529861,31.9207074944866,-19.7009253634569));
#20372=CARTESIAN_POINT('Ctrl Pts',(5.68601985479465,31.8261526647082,-18.7700623278891));
#20373=CARTESIAN_POINT('Ctrl Pts',(2.35124930762562,55.6493765691575,19.4657990442313));
#20374=CARTESIAN_POINT('Ctrl Pts',(-0.835506991249996,55.5548217393791,
19.8507233170175));
#20375=CARTESIAN_POINT('Ctrl Pts',(-7.39859942014385,55.3657120798223,19.025705568943));
#20376=CARTESIAN_POINT('Ctrl Pts',(-15.4976584671414,55.0820475904872,13.2860807705753));
#20377=CARTESIAN_POINT('Ctrl Pts',(-19.931567470506,54.798383101152,4.40727512992858));
#20378=CARTESIAN_POINT('Ctrl Pts',(-19.654377781028,54.5147186118169,-5.51421105245834));
#20379=CARTESIAN_POINT('Ctrl Pts',(-14.7305154059527,54.2310541224818,-14.13173668801));
#20380=CARTESIAN_POINT('Ctrl Pts',(-6.32453584432243,53.9473896331466,-19.4087120573774));
#20381=CARTESIAN_POINT('Ctrl Pts',(3.57665991872979,53.6637251438114,-20.0973573976911));
#20382=CARTESIAN_POINT('Ctrl Pts',(12.6322848940153,53.3800606544763,-16.035027226387));
#20383=CARTESIAN_POINT('Ctrl Pts',(18.7016544212876,53.0963961651411,-8.18198288890569));
#20384=CARTESIAN_POINT('Ctrl Pts',(20.3499312714717,52.812731675806,1.60527381176133));
#20385=CARTESIAN_POINT('Ctrl Pts',(17.1874795446057,52.5290671864708,11.0130493154504));
#20386=CARTESIAN_POINT('Ctrl Pts',(9.96189564787046,52.2454026971357,17.8173309606632));
#20387=CARTESIAN_POINT('Ctrl Pts',(0.381315860574426,51.9617382078005,20.4095877950678));
#20388=CARTESIAN_POINT('Ctrl Pts',(-9.2894079426524,51.6780737184654,18.1770065224941));
#20389=CARTESIAN_POINT('Ctrl Pts',(-16.7641104433357,51.3944092291302,11.6473717442906));
#20390=CARTESIAN_POINT('Ctrl Pts',(-20.2757685978221,51.1107447397951,2.36429195032073));
#20391=CARTESIAN_POINT('Ctrl Pts',(-18.9942242871754,50.82708025046,-7.47770760310978));
#20392=CARTESIAN_POINT('Ctrl Pts',(-13.2224354029684,50.5434157611248,-15.5519731938906));
#20393=CARTESIAN_POINT('Ctrl Pts',(-4.32485580473984,50.2597512717897,-19.9497441085165));
#20394=CARTESIAN_POINT('Ctrl Pts',(5.59512197058706,49.9760867824545,-19.6313850263099));
#20395=CARTESIAN_POINT('Ctrl Pts',(14.1924099725245,49.6924222931194,-14.6721561824483));
#20396=CARTESIAN_POINT('Ctrl Pts',(19.4346047823551,49.4087578037842,-6.24442189617403));
#20397=CARTESIAN_POINT('Ctrl Pts',(20.0824487918151,49.1250933144491,3.6594970153683));
#20398=CARTESIAN_POINT('Ctrl Pts',(15.982791333736,48.8414288251139,12.6983089051138));
#20399=CARTESIAN_POINT('Ctrl Pts',(8.10479359061236,48.5577643357788,18.7352338850867));
#20400=CARTESIAN_POINT('Ctrl Pts',(-1.68918162428767,48.2740998464436,20.3431397112644));
#20401=CARTESIAN_POINT('Ctrl Pts',(-11.0838334138411,47.9904353571085,17.1419166001694));
#20402=CARTESIAN_POINT('Ctrl Pts',(-17.8582611493331,47.7067708677733,9.88833538038999));
#20403=CARTESIAN_POINT('Ctrl Pts',(-20.4109865476274,47.4231063784382,0.297146471004289));
#20404=CARTESIAN_POINT('Ctrl Pts',(-18.1385439807228,47.1394418891031,-9.3642880205726));
#20405=CARTESIAN_POINT('Ctrl Pts',(-11.5781400677432,46.8557773997679,-16.8119998942556));
#20406=CARTESIAN_POINT('Ctrl Pts',(-2.28065774744712,46.5721129104328,-20.2853461422722));
#20407=CARTESIAN_POINT('Ctrl Pts',(7.55597326499801,46.2884484210976,-18.9632258830455));
#20408=CARTESIAN_POINT('Ctrl Pts',(15.6063682197591,46.0047839317625,-13.1581890418883));
#20409=CARTESIAN_POINT('Ctrl Pts',(19.967409511406,45.7211194424273,-4.24254938410727));
#20410=CARTESIAN_POINT('Ctrl Pts',(19.6081446827251,45.4374549530922,5.67603118156409));
#20411=CARTESIAN_POINT('Ctrl Pts',(14.6135041283519,45.153790463757,14.2527949877705));
#20412=CARTESIAN_POINT('Ctrl Pts',(6.16422350476539,44.8701259744219,19.4601905554922));
#20413=CARTESIAN_POINT('Ctrl Pts',(-3.74228280049948,44.5864614850867,20.0671868310897));
#20414=CARTESIAN_POINT('Ctrl Pts',(-12.7641114816037,44.3027969957516,15.9302895754586));
#20415=CARTESIAN_POINT('Ctrl Pts',(-18.7684974887977,44.0191325064164,8.02746347769743));
#20416=CARTESIAN_POINT('Ctrl Pts',(-20.3360008089754,43.7354680170813,-1.77305921224488));
#20417=CARTESIAN_POINT('Ctrl Pts',(-17.0960628320355,43.4518035277461,-11.1544297709865));
#20418=CARTESIAN_POINT('Ctrl Pts',(-9.81460660138991,43.168139038411,-17.8988872596239));
#20419=CARTESIAN_POINT('Ctrl Pts',(-0.212972203281932,42.8844745490758,
-20.4120383772274));
#20420=CARTESIAN_POINT('Ctrl Pts',(9.43900893580097,42.6008100597407,-18.0997728765485));
#20421=CARTESIAN_POINT('Ctrl Pts',(16.8596033932998,42.3171455704055,-11.5087115392387));
#20422=CARTESIAN_POINT('Ctrl Pts',(20.2945787328941,42.0334810810704,-2.19698473529835));
#20423=CARTESIAN_POINT('Ctrl Pts',(18.9319049759631,41.7498165917352,7.6341104166678));
#20424=CARTESIAN_POINT('Ctrl Pts',(13.093718916024,41.4661521024001,15.6604978471609));
#20425=CARTESIAN_POINT('Ctrl Pts',(4.16017081115633,41.1824876130649,19.9847353421248));
#20426=CARTESIAN_POINT('Ctrl Pts',(-5.75684386358899,40.8988231237298,19.5845708812588));
#20427=CARTESIAN_POINT('Ctrl Pts',(-14.3129376182929,40.6151586343947,14.5546035537758));
#20428=CARTESIAN_POINT('Ctrl Pts',(-19.4854453849984,40.3314941450595,6.08392028392046));
#20429=CARTESIAN_POINT('Ctrl Pts',(-20.0515836045816,40.0478296557244,-3.8250049439355));
#20430=CARTESIAN_POINT('Ctrl Pts',(-15.8775169039115,39.7641651663892,-12.8296969893626));
#20431=CARTESIAN_POINT('Ctrl Pts',(-7.94999684841872,39.480500677054,-18.8014419123395));
#20432=CARTESIAN_POINT('Ctrl Pts',(1.85690664725484,39.196836187719,-20.3285160691879));
#20433=CARTESIAN_POINT('Ctrl Pts',(11.2248364340628,38.9131716983838,-17.049918325431));
#20434=CARTESIAN_POINT('Ctrl Pts',(17.9392089783248,38.6295072090486,-9.7407109134512));
#20435=CARTESIAN_POINT('Ctrl Pts',(20.4127430764725,38.3458427197135,-0.128794313881315));
#20436=CARTESIAN_POINT('Ctrl Pts',(18.0606939641738,38.0621782303784,9.51356932997351));
#20437=CARTESIAN_POINT('Ctrl Pts',(11.4390872924781,37.7785137410432,16.9069201744562));
#20438=CARTESIAN_POINT('Ctrl Pts',(2.11327435920404,37.4948492517081,20.3034661917541));
#20439=CARTESIAN_POINT('Ctrl Pts',(-7.712117738077,37.2111847623729,18.9002621072068));
#20440=CARTESIAN_POINT('Ctrl Pts',(-15.7143611560578,36.9275202730378,13.0290261211706));
#20441=CARTESIAN_POINT('Ctrl Pts',(-20.0017212960097,36.6438557837026,4.07772147968539));
#20442=CARTESIAN_POINT('Ctrl Pts',(-19.5606640472892,36.3601912943675,-5.83755862393387));
#20443=CARTESIAN_POINT('Ctrl Pts',(-14.4954554093735,36.0765268050323,-14.3728368800639));
#20444=CARTESIAN_POINT('Ctrl Pts',(-6.00351370203,35.7928623156972,-19.5103687631306));
#20445=CARTESIAN_POINT('Ctrl Pts',(3.90766224405295,35.509197826362,-20.0356395340032));
#20446=CARTESIAN_POINT('Ctrl Pts',(12.8950639041948,35.2255333370269,-15.8244739049234));
#20447=CARTESIAN_POINT('Ctrl Pts',(18.8340674097279,34.9418688476917,-7.87239564088401));
#20448=CARTESIAN_POINT('Ctrl Pts',(20.3206839976264,34.6582043583567,1.94072373947375));
#20449=CARTESIAN_POINT('Ctrl Pts',(17.0034870942015,34.3745398690214,11.2950497442436));
#20450=CARTESIAN_POINT('Ctrl Pts',(9.6666431430233,34.0908753796863,17.9792305213538));
#20451=CARTESIAN_POINT('Ctrl Pts',(0.04462703908561,33.8072108903511,20.4130908725788));
#20452=CARTESIAN_POINT('Ctrl Pts',(-9.58799343370113,33.523546401016,18.0213273453319));
#20453=CARTESIAN_POINT('Ctrl Pts',(-16.9538986553845,33.2398819116809,11.3692298036064));
#20454=CARTESIAN_POINT('Ctrl Pts',(-20.3121095021403,32.9562174223457,2.0296051496491));
#20455=CARTESIAN_POINT('Ctrl Pts',(-18.8680961779298,32.6725529330106,-7.79014778567214));
#20456=CARTESIAN_POINT('Ctrl Pts',(-12.9645164222377,32.3888884436754,-15.7676464364197));
#20457=CARTESIAN_POINT('Ctrl Pts',(-3.99435877261951,32.1052239543403,-20.0190370340698));
#20458=CARTESIAN_POINT('Ctrl Pts',(2.61248231763726,31.9161142947835,-19.6957920450345));
#20459=CARTESIAN_POINT('Ctrl Pts',(5.684538784512,31.8215594650051,-18.7651731818384));
#20460=CARTESIAN_POINT('Ctrl Pts',(2.32499489361428,55.4525251533119,19.2484409165708));
#20461=CARTESIAN_POINT('Ctrl Pts',(-0.825927285719014,55.3579703235335,
19.6290368312674));
#20462=CARTESIAN_POINT('Ctrl Pts',(-7.31612921601654,55.1688606639768,18.813246372444));
#20463=CARTESIAN_POINT('Ctrl Pts',(-15.3245207063658,54.8851961746416,13.1377086815575));
#20464=CARTESIAN_POINT('Ctrl Pts',(-19.7090215990246,54.6015316853065,4.35805929734841));
#20465=CARTESIAN_POINT('Ctrl Pts',(-19.4348742990482,54.3178671959714,-5.45263306650719));
#20466=CARTESIAN_POINT('Ctrl Pts',(-14.5660246419556,54.0342027066362,-13.9739234002933));
#20467=CARTESIAN_POINT('Ctrl Pts',(-6.25390357157437,53.750538217301,-19.1919698858997));
#20468=CARTESIAN_POINT('Ctrl Pts',(3.53671614488966,53.4668737279659,-19.8729246705337));
#20469=CARTESIAN_POINT('Ctrl Pts',(12.491217870594,53.1832092386308,-15.8559597752955));
#20470=CARTESIAN_POINT('Ctrl Pts',(18.492807411069,52.8995447492956,-8.0906124455394));
#20471=CARTESIAN_POINT('Ctrl Pts',(20.1226783565312,52.6158802599605,1.58734727266439));
#20472=CARTESIAN_POINT('Ctrl Pts',(16.9955421586899,52.3322157706253,10.8900636139818));
#20473=CARTESIAN_POINT('Ctrl Pts',(9.85064853032163,52.0485512812902,17.6183599930405));
#20474=CARTESIAN_POINT('Ctrl Pts',(0.37705756702019,51.764886791955,20.1816683969376));
#20475=CARTESIAN_POINT('Ctrl Pts',(-9.18567058791066,51.4812223026199,17.9740189624988));
#20476=CARTESIAN_POINT('Ctrl Pts',(-16.5769010866546,51.1975578132847,11.5173023870012));
#20477=CARTESIAN_POINT('Ctrl Pts',(-20.0493435889592,50.9138933239496,2.33788926101594));
#20478=CARTESIAN_POINT('Ctrl Pts',(-18.782110637875,50.6302288346144,-7.39420201515054));
#20479=CARTESIAN_POINT('Ctrl Pts',(-13.0747768813237,50.3465643452793,-15.3783000934356));
#20480=CARTESIAN_POINT('Ctrl Pts',(-4.27655896815896,50.0628998559441,-19.7269599080372));
#20481=CARTESIAN_POINT('Ctrl Pts',(5.53263972709995,49.779235366609,-19.4121560280371));
#20482=CARTESIAN_POINT('Ctrl Pts',(14.0339194829231,49.4955708772738,-14.5083082370103));
#20483=CARTESIAN_POINT('Ctrl Pts',(19.2175732824715,49.2119063879387,-6.17468874411822));
#20484=CARTESIAN_POINT('Ctrl Pts',(19.8581826421499,48.9282418986035,3.61863042017902));
#20485=CARTESIAN_POINT('Ctrl Pts',(15.8043071702995,48.6445774092684,12.5565034472994));
#20486=CARTESIAN_POINT('Ctrl Pts',(8.01428516352118,48.3609129199332,18.5260124495264));
#20487=CARTESIAN_POINT('Ctrl Pts',(-1.67031807517956,48.0772484305981,20.1159623554698));
#20488=CARTESIAN_POINT('Ctrl Pts',(-10.9600572414944,47.7935839412629,16.9504881706475));
#20489=CARTESIAN_POINT('Ctrl Pts',(-17.6588331060421,47.5099194519278,9.77790965865729));
#20490=CARTESIAN_POINT('Ctrl Pts',(-20.18305152782,47.2262549625926,0.293828155811846));
#20491=CARTESIAN_POINT('Ctrl Pts',(-17.9359859430751,46.9425904732575,-9.25971447776634));
#20492=CARTESIAN_POINT('Ctrl Pts',(-11.4488438389931,46.6589259839223,-16.6242557340227));
#20493=CARTESIAN_POINT('Ctrl Pts',(-2.2551890241383,46.3752614945872,-20.0588141829296));
#20494=CARTESIAN_POINT('Ctrl Pts',(7.47159366326693,46.0915970052521,-18.7514583990392));
#20495=CARTESIAN_POINT('Ctrl Pts',(15.4320876752591,45.8079325159169,-13.0112479779224));
#20496=CARTESIAN_POINT('Ctrl Pts',(19.7444280366068,45.5242680265818,-4.19517168506042));
#20497=CARTESIAN_POINT('Ctrl Pts',(19.3891752156577,45.2406035372466,5.61264540269537));
#20498=CARTESIAN_POINT('Ctrl Pts',(14.4503111663073,44.9569390479115,14.0936301624802));
#20499=CARTESIAN_POINT('Ctrl Pts',(6.09538594988381,44.6732745585763,19.2428733322712));
#20500=CARTESIAN_POINT('Ctrl Pts',(-3.70049171400454,44.3896100692412,19.8430911159138));
#20501=CARTESIAN_POINT('Ctrl Pts',(-12.6215711885806,44.105945579906,15.7523917133707));
#20502=CARTESIAN_POINT('Ctrl Pts',(-18.5589045895573,43.8222810905709,7.93781861694916));
#20503=CARTESIAN_POINT('Ctrl Pts',(-20.1089031752381,43.5386166012357,-1.75325897937906));
#20504=CARTESIAN_POINT('Ctrl Pts',(-16.9051464639723,43.2549521119006,-11.02986522998));
#20505=CARTESIAN_POINT('Ctrl Pts',(-9.70500422891889,42.9712876225654,-17.6990055335474));
#20506=CARTESIAN_POINT('Ctrl Pts',(-0.210593884955166,42.6876231332303,
-20.1840916113531));
#20507=CARTESIAN_POINT('Ctrl Pts',(9.33360096427893,42.4039586438951,-17.8976478063316));
#20508=CARTESIAN_POINT('Ctrl Pts',(16.6713276318887,42.12029415456,-11.3801906376871));
#20509=CARTESIAN_POINT('Ctrl Pts',(20.0679436707092,41.8366296652248,-2.17245041119846));
#20510=CARTESIAN_POINT('Ctrl Pts',(18.7204872610169,41.5529651758897,7.54885823618261));
#20511=CARTESIAN_POINT('Ctrl Pts',(12.9474978074302,41.2693006865546,15.4856128224382));
#20512=CARTESIAN_POINT('Ctrl Pts',(4.11371305596487,40.9856361972194,19.7615603850772));
#20513=CARTESIAN_POINT('Ctrl Pts',(-5.69255562759324,40.7019717078843,19.3658646692227));
#20514=CARTESIAN_POINT('Ctrl Pts',(-14.1531011639442,40.4183072185491,14.3920683504143));
#20515=CARTESIAN_POINT('Ctrl Pts',(-19.2678461342498,40.134642729214,6.01597949687477));
#20516=CARTESIAN_POINT('Ctrl Pts',(-19.8276621348665,39.8509782398788,-3.78229007684054));
#20517=CARTESIAN_POINT('Ctrl Pts',(-15.7002083685513,39.5673137505437,-12.686424285195));
#20518=CARTESIAN_POINT('Ctrl Pts',(-7.8612170785216,39.2836492612085,-18.5914811137912));
#20519=CARTESIAN_POINT('Ctrl Pts',(1.83617006735736,38.9999847718734,-20.1015020195678));
#20520=CARTESIAN_POINT('Ctrl Pts',(11.0994856427547,38.7163202825382,-16.859517265584));
#20521=CARTESIAN_POINT('Ctrl Pts',(17.7388769687032,38.4326557932031,-9.63193375415516));
#20522=CARTESIAN_POINT('Ctrl Pts',(20.1847884409948,38.148991303868,-0.12735603287229));
#20523=CARTESIAN_POINT('Ctrl Pts',(17.8590052988363,37.8653268145328,9.4073287223333));
#20524=CARTESIAN_POINT('Ctrl Pts',(11.3113439036215,37.5816623251977,16.7181160136924));
#20525=CARTESIAN_POINT('Ctrl Pts',(2.08967485184964,37.2979978358625,20.0767318809684));
#20526=CARTESIAN_POINT('Ctrl Pts',(-7.62599442925154,37.0143333465273,18.6891977566313));
#20527=CARTESIAN_POINT('Ctrl Pts',(-15.5388746240397,36.7306688571922,12.8835274547979));
#20528=CARTESIAN_POINT('Ctrl Pts',(-19.7783566544479,36.447004367857,4.03218445804355));
#20529=CARTESIAN_POINT('Ctrl Pts',(-19.3422248048934,36.163339878522,-5.77236902336261));
#20530=CARTESIAN_POINT('Ctrl Pts',(-14.3335807382467,35.8796753891867,-14.2123315163459));
#20531=CARTESIAN_POINT('Ctrl Pts',(-5.93647081941352,35.5960108998517,-19.2924911824296));
#20532=CARTESIAN_POINT('Ctrl Pts',(3.86402428529894,35.3123464105164,-19.8118961236782));
#20533=CARTESIAN_POINT('Ctrl Pts',(12.7510613000282,35.0286819211814,-15.6477576999141));
#20534=CARTESIAN_POINT('Ctrl Pts',(18.6237421338962,34.7450174318461,-7.78448249497116));
#20535=CARTESIAN_POINT('Ctrl Pts',(20.093757688683,34.4613529425111,1.91905121165081));
#20536=CARTESIAN_POINT('Ctrl Pts',(16.813603991288,34.1776884531758,11.1689147418606));
#20537=CARTESIAN_POINT('Ctrl Pts',(9.55869422022682,33.8940239638408,17.778451819285));
#20538=CARTESIAN_POINT('Ctrl Pts',(0.0441264831404723,33.6103594745056,
20.1851318772931));
#20539=CARTESIAN_POINT('Ctrl Pts',(-9.48091734348675,33.3266949851705,17.8200792453289));
#20540=CARTESIAN_POINT('Ctrl Pts',(-16.7645785725748,33.0430304958353,11.2422646451366));
#20541=CARTESIAN_POINT('Ctrl Pts',(-20.0852613408449,32.7593660065002,2.0069437579902));
#20542=CARTESIAN_POINT('Ctrl Pts',(-18.6574256024406,32.475701517165,-7.70316059286179));
#20543=CARTESIAN_POINT('Ctrl Pts',(-12.8196685084334,32.1920370278299,-15.5915497502714));
#20544=CARTESIAN_POINT('Ctrl Pts',(-3.94990131272888,31.9083725384947,-19.7955112435984));
#20545=CARTESIAN_POINT('Ctrl Pts',(2.58355223125832,31.7192628789379,-19.4757926840709));
#20546=CARTESIAN_POINT('Ctrl Pts',(5.62106434382722,31.6247080491596,-18.5556383510944));
#20547=CARTESIAN_POINT('Ctrl Pts',(2.29623240287978,54.9887272875339,19.0103186286308));
#20548=CARTESIAN_POINT('Ctrl Pts',(-0.815983788566323,54.8941724577555,
19.3862392958837));
#20549=CARTESIAN_POINT('Ctrl Pts',(-7.22546411714879,54.7050627981988,18.5805245364269));
#20550=CARTESIAN_POINT('Ctrl Pts',(-15.1350380983662,54.4213983088636,12.9752015336346));
#20551=CARTESIAN_POINT('Ctrl Pts',(-19.4651871309031,54.1377338195285,4.30414963445148));
#20552=CARTESIAN_POINT('Ctrl Pts',(-19.1944890608874,53.8540693301933,-5.38518456035737));
#20553=CARTESIAN_POINT('Ctrl Pts',(-14.3858367459639,53.5704048408582,-13.8010697766533));
#20554=CARTESIAN_POINT('Ctrl Pts',(-6.17654920598262,53.286740351523,-18.9545697240664));
#20555=CARTESIAN_POINT('Ctrl Pts',(3.4929702879451,53.0030758621879,-19.6271015565293));
#20556=CARTESIAN_POINT('Ctrl Pts',(12.3367033313028,52.7194113728527,-15.6598253868265));
#20557=CARTESIAN_POINT('Ctrl Pts',(18.26405653133,52.4357468835176,-7.99053357547642));
#20558=CARTESIAN_POINT('Ctrl Pts',(19.8737654420741,52.1520823941824,1.56771218797512));
#20559=CARTESIAN_POINT('Ctrl Pts',(16.7853116203566,51.8684179048472,10.7553561877176));
#20560=CARTESIAN_POINT('Ctrl Pts',(9.7287983418804,51.5847534155121,17.4004251975624));
#20561=CARTESIAN_POINT('Ctrl Pts',(0.372393496635935,51.301088926177,19.9320260995471));
#20562=CARTESIAN_POINT('Ctrl Pts',(-9.07204611197383,51.0174244368418,17.7516847503357));
#20563=CARTESIAN_POINT('Ctrl Pts',(-16.3718488697615,50.7337599475067,11.3748361765261));
#20564=CARTESIAN_POINT('Ctrl Pts',(-19.8013381235903,50.4500954581715,2.30897014357578));
#20565=CARTESIAN_POINT('Ctrl Pts',(-18.5497805262892,50.1664309688364,-7.30273754707229));
#20566=CARTESIAN_POINT('Ctrl Pts',(-12.9130450944124,49.8827664795012,-15.1880742871875));
#20567=CARTESIAN_POINT('Ctrl Pts',(-4.22365898036825,49.5991019901661,-19.4829422448911));
#20568=CARTESIAN_POINT('Ctrl Pts',(5.46420232823439,49.3154375008309,-19.1720324117574));
#20569=CARTESIAN_POINT('Ctrl Pts',(13.8603233358139,49.0317730114958,-14.3288440170322));
#20570=CARTESIAN_POINT('Ctrl Pts',(18.979856607036,48.7481085221606,-6.0983093564561));
#20571=CARTESIAN_POINT('Ctrl Pts',(19.6125417859329,48.4644440328255,3.57386884803818));
#20572=CARTESIAN_POINT('Ctrl Pts',(15.6088117608643,48.1807795434903,12.4011825745913));
#20573=CARTESIAN_POINT('Ctrl Pts',(7.91515041865896,47.8971150541552,18.2968502123193));
#20574=CARTESIAN_POINT('Ctrl Pts',(-1.64965664963515,47.6134505648201,19.8671328272861));
#20575=CARTESIAN_POINT('Ctrl Pts',(-10.8244840173986,47.3297860754849,16.7408147829438));
#20576=CARTESIAN_POINT('Ctrl Pts',(-17.440397664954,47.0461215861498,9.65695931067027));
#20577=CARTESIAN_POINT('Ctrl Pts',(-19.9333921230027,46.7624570968146,0.290193573479362));
#20578=CARTESIAN_POINT('Ctrl Pts',(-17.7141221892633,46.4787926074795,-9.14517407726722));
#20579=CARTESIAN_POINT('Ctrl Pts',(-11.3072244443864,46.1951281181443,-16.4186177616698));
#20580=CARTESIAN_POINT('Ctrl Pts',(-2.22729288817802,45.9114636288091,-19.8106915636451));
#20581=CARTESIAN_POINT('Ctrl Pts',(7.3791718793543,45.6277991394741,-18.519507450646));
#20582=CARTESIAN_POINT('Ctrl Pts',(15.2411965298458,45.3441346501388,-12.8503020267311));
#20583=CARTESIAN_POINT('Ctrl Pts',(19.5001942969629,45.0604701608038,-4.14327843866249));
#20584=CARTESIAN_POINT('Ctrl Pts',(19.149335866412,44.7768056714686,5.54321835353227));
#20585=CARTESIAN_POINT('Ctrl Pts',(14.2715643558846,44.4931411821334,13.919295408728));
#20586=CARTESIAN_POINT('Ctrl Pts',(6.01998751836924,44.2094766927983,19.0048437014954));
#20587=CARTESIAN_POINT('Ctrl Pts',(-3.65471753770749,43.9258122034632,19.5976369381404));
#20588=CARTESIAN_POINT('Ctrl Pts',(-12.4654454438462,43.642147714128,15.5575384854444));
#20589=CARTESIAN_POINT('Ctrl Pts',(-18.3293354846332,43.3584832247928,7.8396297445323));
#20590=CARTESIAN_POINT('Ctrl Pts',(-19.860160967385,43.0748187354577,-1.73157159515585));
#20591=CARTESIAN_POINT('Ctrl Pts',(-16.6960339420766,42.7911542461225,-10.8934284981642));
#20592=CARTESIAN_POINT('Ctrl Pts',(-9.58495570324397,42.5074897567875,-17.4800731693675));
#20593=CARTESIAN_POINT('Ctrl Pts',(-0.207988890170126,42.2238252674523,
-19.9344193409579));
#20594=CARTESIAN_POINT('Ctrl Pts',(9.21814660603553,41.9401607781171,-17.6762582858823));
#20595=CARTESIAN_POINT('Ctrl Pts',(16.4651073916866,41.656496288782,-11.2394204663684));
#20596=CARTESIAN_POINT('Ctrl Pts',(19.8197081218965,41.3728317994468,-2.14557773161848));
#20597=CARTESIAN_POINT('Ctrl Pts',(18.4889194180165,41.0891673101117,7.4554807084241));
#20598=CARTESIAN_POINT('Ctrl Pts',(12.7873404302362,40.8055028207765,15.2940595840619));
#20599=CARTESIAN_POINT('Ctrl Pts',(4.06282743286065,40.5218383314414,19.5171147224783));
#20600=CARTESIAN_POINT('Ctrl Pts',(-5.62214010851725,40.2381738421062,19.1263136657279));
#20601=CARTESIAN_POINT('Ctrl Pts',(-13.9780307684675,39.9545093527711,14.2140419893612));
#20602=CARTESIAN_POINT('Ctrl Pts',(-19.0295075960294,39.670844863436,5.9415633037382));
#20603=CARTESIAN_POINT('Ctrl Pts',(-19.5823988098096,39.3871803741007,-3.73550407482647));
#20604=CARTESIAN_POINT('Ctrl Pts',(-15.5060006358226,39.1035158847657,-12.5294963235376));
#20605=CARTESIAN_POINT('Ctrl Pts',(-7.7639757483737,38.8198513954304,-18.3615090452395));
#20606=CARTESIAN_POINT('Ctrl Pts',(1.81345709327477,38.5361869060954,-19.852851362199));
#20607=CARTESIAN_POINT('Ctrl Pts',(10.962187723492,38.2525224167602,-16.6509691656962));
#20608=CARTESIAN_POINT('Ctrl Pts',(17.5194514046147,37.9688579274251,-9.51278909236338));
#20609=CARTESIAN_POINT('Ctrl Pts',(19.935107551027,37.6851934380899,-0.125780669925069));
#20610=CARTESIAN_POINT('Ctrl Pts',(17.6380937766636,37.4015289487548,9.29096236976086));
#20611=CARTESIAN_POINT('Ctrl Pts',(11.1714253496994,37.1178644594196,16.5113170126989));
#20612=CARTESIAN_POINT('Ctrl Pts',(2.06382608535784,36.8341999700845,19.8283876240797));
#20613=CARTESIAN_POINT('Ctrl Pts',(-7.53166274505675,36.5505354807493,18.4580169572718));
#20614=CARTESIAN_POINT('Ctrl Pts',(-15.3466625514509,36.2668709914142,12.7241613749335));
#20615=CARTESIAN_POINT('Ctrl Pts',(-19.5337032236605,35.983206502079,3.98230732426164));
#20616=CARTESIAN_POINT('Ctrl Pts',(-19.1029662256092,35.6995420127439,-5.70096623318445));
#20617=CARTESIAN_POINT('Ctrl Pts',(-14.1562778449197,35.4158775234087,-14.0365284538077));
#20618=CARTESIAN_POINT('Ctrl Pts',(-5.86303814848935,35.1322130340736,-19.0538477951946));
#20619=CARTESIAN_POINT('Ctrl Pts',(3.81622728966013,34.8485485447384,-19.5668278119631));
#20620=CARTESIAN_POINT('Ctrl Pts',(12.5933337176237,34.5648840554033,-15.4541987857508));
#20621=CARTESIAN_POINT('Ctrl Pts',(18.3933711571661,34.2812195660681,-7.68819031969704));
#20622=CARTESIAN_POINT('Ctrl Pts',(19.8452025226348,33.9975550767331,1.89531295213031));
#20623=CARTESIAN_POINT('Ctrl Pts',(16.6056244330345,33.7138905873978,11.0307581330315));
#20624=CARTESIAN_POINT('Ctrl Pts',(9.44045430743507,33.4302260980627,17.5585364623509));
#20625=CARTESIAN_POINT('Ctrl Pts',(0.0435830510866937,33.1465616087275,
19.9354472601053));
#20626=CARTESIAN_POINT('Ctrl Pts',(-9.36364550039437,32.8628971193925,17.5996481914089));
#20627=CARTESIAN_POINT('Ctrl Pts',(-16.5571953167351,32.5792326300572,11.1032026508149));
#20628=CARTESIAN_POINT('Ctrl Pts',(-19.8368305482356,32.2955681407222,1.98211423944718));
#20629=CARTESIAN_POINT('Ctrl Pts',(-18.4265999691035,32.0119036513869,-7.60786617228895));
#20630=CARTESIAN_POINT('Ctrl Pts',(-12.6611685974154,31.7282391620518,-15.3987026344836));
#20631=CARTESIAN_POINT('Ctrl Pts',(-3.90087927873828,31.4445746727167,-19.5506103385464));
#20632=CARTESIAN_POINT('Ctrl Pts',(2.55132695173345,31.2554650131599,-19.2349378570825));
#20633=CARTESIAN_POINT('Ctrl Pts',(5.55152620782898,31.1609101833815,-18.3260867174061));
#20634=CARTESIAN_POINT('Ctrl Pts',(2.30651117940881,54.2861781151759,19.095415771535));
#20635=CARTESIAN_POINT('Ctrl Pts',(-0.819544023557087,54.1916232853975,
19.4730080355294));
#20636=CARTESIAN_POINT('Ctrl Pts',(-7.25786099066229,54.0025136258408,18.6636921445274));
#20637=CARTESIAN_POINT('Ctrl Pts',(-15.2027553932093,53.7188491365056,13.0332767668349));
#20638=CARTESIAN_POINT('Ctrl Pts',(-19.5523252673849,53.4351846471705,4.32341528536645));
#20639=CARTESIAN_POINT('Ctrl Pts',(-19.2803959783241,53.1515201578353,-5.40928860470038));
#20640=CARTESIAN_POINT('Ctrl Pts',(-14.4502302294709,52.8678556685001,-13.8628424617997));
#20641=CARTESIAN_POINT('Ctrl Pts',(-6.20419344545305,52.584191179165,-19.0394093823357));
#20642=CARTESIAN_POINT('Ctrl Pts',(3.50860379932289,52.3005266898299,-19.7149513312436));
#20643=CARTESIAN_POINT('Ctrl Pts',(12.3919221404827,52.0168622004947,-15.7299179049459));
#20644=CARTESIAN_POINT('Ctrl Pts',(18.3458052169007,51.7331977111596,-8.02629874805898));
#20645=CARTESIAN_POINT('Ctrl Pts',(19.9627194082814,51.4495332218244,1.57472917578388));
#20646=CARTESIAN_POINT('Ctrl Pts',(16.8604416826627,51.1658687324893,10.8034965618895));
#20647=CARTESIAN_POINT('Ctrl Pts',(9.77234392496671,50.8822042431541,17.4783085254085));
#20648=CARTESIAN_POINT('Ctrl Pts',(0.374060295795806,50.598539753819,20.0212407328584));
#20649=CARTESIAN_POINT('Ctrl Pts',(-9.11265207573848,50.3148752644838,17.8311402970578));
#20650=CARTESIAN_POINT('Ctrl Pts',(-16.4451283519559,50.0312107751487,11.4257493064833));
#20651=CARTESIAN_POINT('Ctrl Pts',(-19.8899678026295,49.7475462858135,2.31930496458734));
#20652=CARTESIAN_POINT('Ctrl Pts',(-18.6328083061265,49.4638817964784,-7.33542419140319));
#20653=CARTESIAN_POINT('Ctrl Pts',(-12.9708431608012,49.1802173071432,-15.2560552573004));
#20654=CARTESIAN_POINT('Ctrl Pts',(-4.24256384168543,48.8965528178081,-19.5701468034783));
#20655=CARTESIAN_POINT('Ctrl Pts',(5.48865979200988,48.612888328473,-19.2578453553527));
#20656=CARTESIAN_POINT('Ctrl Pts',(13.9223613669416,48.3292238391378,-14.392979120547));
#20657=CARTESIAN_POINT('Ctrl Pts',(19.0648093825124,48.0455593498027,-6.125605047679));
#20658=CARTESIAN_POINT('Ctrl Pts',(19.700326424804,47.7618948604675,3.58986528489379));
#20659=CARTESIAN_POINT('Ctrl Pts',(15.6786759283413,47.4782303711324,12.4566895734256));
#20660=CARTESIAN_POINT('Ctrl Pts',(7.95057818874294,47.1945658817972,18.3787458893891));
#20661=CARTESIAN_POINT('Ctrl Pts',(-1.65704042042933,46.9109013924621,19.9560570014168));
#20662=CARTESIAN_POINT('Ctrl Pts',(-10.8729338017748,46.6272369031269,16.8157457325575));
#20663=CARTESIAN_POINT('Ctrl Pts',(-17.518459908376,46.3435724137918,9.70018331983056));
#20664=CARTESIAN_POINT('Ctrl Pts',(-20.0226128700314,46.0599079244566,0.291492463665673));
#20665=CARTESIAN_POINT('Ctrl Pts',(-17.7934096083299,45.7762434351215,-9.18610736437879));
#20666=CARTESIAN_POINT('Ctrl Pts',(-11.3578349478834,45.4925789457863,-16.4921065754567));
#20667=CARTESIAN_POINT('Ctrl Pts',(-2.23726212643448,45.2089144564512,-19.89936310984));
#20668=CARTESIAN_POINT('Ctrl Pts',(7.41220063951033,44.9252499671161,-18.6023997290475));
#20669=CARTESIAN_POINT('Ctrl Pts',(15.3094152721255,44.6415854777809,-12.9078192590863));
#20670=CARTESIAN_POINT('Ctrl Pts',(19.5874760747776,44.3579209884458,-4.16182352096272));
#20671=CARTESIAN_POINT('Ctrl Pts',(19.2350472215369,44.0742564991106,5.56802948850576));
#20672=CARTESIAN_POINT('Ctrl Pts',(14.3354430788454,43.7905920097754,13.9815973956057));
#20673=CARTESIAN_POINT('Ctrl Pts',(6.04693264542922,43.5069275204403,19.0899083177805));
#20674=CARTESIAN_POINT('Ctrl Pts',(-3.67107584877064,43.2232630311051,19.685354863761));
#20675=CARTESIAN_POINT('Ctrl Pts',(-12.5212400796854,42.93959854177,15.6271731566047));
#20676=CARTESIAN_POINT('Ctrl Pts',(-18.411376563963,42.6559340524348,7.87471948831073));
#20677=CARTESIAN_POINT('Ctrl Pts',(-19.9490539358611,42.3722695630997,-1.73932201266128));
#20678=CARTESIAN_POINT('Ctrl Pts',(-16.770764455154,42.0886050737645,-10.9421868741751));
#20679=CARTESIAN_POINT('Ctrl Pts',(-9.62785742828906,41.8049405844294,-17.5583129981261));
#20680=CARTESIAN_POINT('Ctrl Pts',(-0.208919836796794,41.5212760950943,
-20.0236446857564));
#20681=CARTESIAN_POINT('Ctrl Pts',(9.25940651410001,41.2376116057591,-17.7553762282377));
#20682=CARTESIAN_POINT('Ctrl Pts',(16.5388042904544,40.953947116424,-11.2897274830562));
#20683=CARTESIAN_POINT('Ctrl Pts',(19.9084200257014,40.6702826270888,-2.15518121740963));
#20684=CARTESIAN_POINT('Ctrl Pts',(18.5716747860965,40.3866181377537,7.48885102262636));
#20685=CARTESIAN_POINT('Ctrl Pts',(12.8445758500108,40.1029536484185,15.3625149384123));
#20686=CARTESIAN_POINT('Ctrl Pts',(4.08101242096352,39.8192891590834,19.6044722351703));
#20687=CARTESIAN_POINT('Ctrl Pts',(-5.64730449284705,39.5356246697482,19.2119219747716));
#20688=CARTESIAN_POINT('Ctrl Pts',(-14.0405956515267,39.2519601804131,14.2776632454304));
#20689=CARTESIAN_POINT('Ctrl Pts',(-19.1146826065254,38.968295691078,5.96815740840464));
#20690=CARTESIAN_POINT('Ctrl Pts',(-19.6700485304213,38.6846312017428,-3.75222398190641));
#20691=CARTESIAN_POINT('Ctrl Pts',(-15.5754046264532,38.4009667124077,-12.5855776475278));
#20692=CARTESIAN_POINT('Ctrl Pts',(-7.79872686910231,38.1173022230725,-18.4436941316252));
#20693=CARTESIAN_POINT('Ctrl Pts',(1.82157402568654,37.8336377337374,-19.9417116132913));
#20694=CARTESIAN_POINT('Ctrl Pts',(11.0112538619422,37.5499732444022,-16.7254979713585));
#20695=CARTESIAN_POINT('Ctrl Pts',(17.5978674881561,37.2663087550671,-9.55536780369744));
#20696=CARTESIAN_POINT('Ctrl Pts',(20.0243359762019,36.9826442657319,-0.126343657163793));
#20697=CARTESIAN_POINT('Ctrl Pts',(17.7170408968388,36.6989797763968,9.33254819711234));
#20698=CARTESIAN_POINT('Ctrl Pts',(11.2214280239995,36.4153152870616,16.5852207431317));
#20699=CARTESIAN_POINT('Ctrl Pts',(2.0730636554624,36.1316507977265,19.917138376873));
#20700=CARTESIAN_POINT('Ctrl Pts',(-7.56537404599768,35.8479863083913,18.5406340076227));
#20701=CARTESIAN_POINT('Ctrl Pts',(-15.4153533533233,35.5643218190562,12.7811140088841));
#20702=CARTESIAN_POINT('Ctrl Pts',(-19.6211349863809,35.280657329721,4.00013190868774));
#20703=CARTESIAN_POINT('Ctrl Pts',(-19.1884700311734,34.9969928403859,-5.72648343847778));
#20704=CARTESIAN_POINT('Ctrl Pts',(-14.219640555188,34.7133283510507,-14.0993551699416));
#20705=CARTESIAN_POINT('Ctrl Pts',(-5.88928077243528,34.4296638617156,-19.1391317496443));
#20706=CARTESIAN_POINT('Ctrl Pts',(3.83330849634148,34.1459993723804,-19.6544078404778));
#20707=CARTESIAN_POINT('Ctrl Pts',(12.6497008000794,33.8623348830454,-15.5233709085905));
#20708=CARTESIAN_POINT('Ctrl Pts',(18.4756988050768,33.5786703937101,-7.72260224026285));
#20709=CARTESIAN_POINT('Ctrl Pts',(19.9340286405109,33.2950059043751,1.90379628903132));
#20710=CARTESIAN_POINT('Ctrl Pts',(16.6799500739787,33.0113414150398,11.0801311444916));
#20711=CARTESIAN_POINT('Ctrl Pts',(9.48270965901884,32.7276769257048,17.6371275766456));
#20712=CARTESIAN_POINT('Ctrl Pts',(0.0437773165171389,32.4440124363696,
20.0246770301167));
#20713=CARTESIAN_POINT('Ctrl Pts',(-9.40555504064084,32.1603479470344,17.6784235811412));
#20714=CARTESIAN_POINT('Ctrl Pts',(-16.6313076075072,31.8766834576993,11.1528992674491));
#20715=CARTESIAN_POINT('Ctrl Pts',(-19.9256126938554,31.5930189683641,1.99098745962569));
#20716=CARTESIAN_POINT('Ctrl Pts',(-18.5090891610392,31.309354479029,-7.64192132385965));
#20717=CARTESIAN_POINT('Ctrl Pts',(-12.71781356794,31.0256899896938,-15.4676207891775));
#20718=CARTESIAN_POINT('Ctrl Pts',(-3.91839426586458,30.7420255003587,-19.6381296717053));
#20719=CARTESIAN_POINT('Ctrl Pts',(2.56283670588982,30.5529158408019,-19.3210134924979));
#20720=CARTESIAN_POINT('Ctrl Pts',(5.57637687068598,30.4583610110235,-18.4081209878848));
#20721=CARTESIAN_POINT('Ctrl Pts',(2.33374636495171,53.9527937446315,19.3208936257936));
#20722=CARTESIAN_POINT('Ctrl Pts',(-0.829248422667396,53.8582389148531,
19.7029477756138));
#20723=CARTESIAN_POINT('Ctrl Pts',(-7.34354585410623,53.6691292552963,18.8840738821721));
#20724=CARTESIAN_POINT('Ctrl Pts',(-15.3822785181642,53.3854647659611,13.1871750649224));
#20725=CARTESIAN_POINT('Ctrl Pts',(-19.7831968630274,53.101800276626,4.37446637135565));
#20726=CARTESIAN_POINT('Ctrl Pts',(-19.5080623893974,52.8181357872909,-5.47316184725222));
#20727=CARTESIAN_POINT('Ctrl Pts',(-14.6208587530193,52.5344712979557,-14.0265360699875));
#20728=CARTESIAN_POINT('Ctrl Pts',(-6.27745355195996,52.2508068086206,-19.2642282553663));
#20729=CARTESIAN_POINT('Ctrl Pts',(3.55003392220998,51.9671423192855,-19.9477470874941));
#20730=CARTESIAN_POINT('Ctrl Pts',(12.5382468409166,51.6834778299502,-15.9156580482648));
#20731=CARTESIAN_POINT('Ctrl Pts',(18.5624340365284,51.3998133406152,-8.12107393801096));
#20732=CARTESIAN_POINT('Ctrl Pts',(20.1984407894748,51.11614885128,1.59332370701814));
#20733=CARTESIAN_POINT('Ctrl Pts',(17.0595311629746,50.8324843619448,10.9310651261251));
#20734=CARTESIAN_POINT('Ctrl Pts',(9.88773654793256,50.5488198726097,17.6846938123581));
#20735=CARTESIAN_POINT('Ctrl Pts',(0.378477234066722,50.2651553832745,20.2576531693827));
#20736=CARTESIAN_POINT('Ctrl Pts',(-9.220255013537,49.9814908939394,18.0416918499919));
#20737=CARTESIAN_POINT('Ctrl Pts',(-16.6393137622057,49.6978264046042,11.5606654822436));
#20738=CARTESIAN_POINT('Ctrl Pts',(-20.1248301583836,49.4141619152691,2.34669150600064));
#20739=CARTESIAN_POINT('Ctrl Pts',(-18.8528260196953,49.1304974259339,-7.42204147604143));
#20740=CARTESIAN_POINT('Ctrl Pts',(-13.1240039304488,48.8468329365988,-15.4361999968561));
#20741=CARTESIAN_POINT('Ctrl Pts',(-4.29266038004229,48.5631684472636,-19.8012326864051));
#20742=CARTESIAN_POINT('Ctrl Pts',(5.55347033258617,48.2795039579286,-19.4852435574115));
#20743=CARTESIAN_POINT('Ctrl Pts',(14.0867577407393,47.9958394685933,-14.5629325869872));
#20744=CARTESIAN_POINT('Ctrl Pts',(19.2899282001191,47.7121749792582,-6.19793668959756));
#20745=CARTESIAN_POINT('Ctrl Pts',(19.9329494792741,47.4285104899231,3.63225470574316));
#20746=CARTESIAN_POINT('Ctrl Pts',(15.8638110071084,47.1448460005879,12.6037791756293));
#20747=CARTESIAN_POINT('Ctrl Pts',(8.04445926173514,46.8611815112528,18.5957636135555));
#20748=CARTESIAN_POINT('Ctrl Pts',(-1.67660688829753,46.5775170219176,20.1916997433017));
#20749=CARTESIAN_POINT('Ctrl Pts',(-11.0013222871953,46.2938525325825,17.0143074239265));
#20750=CARTESIAN_POINT('Ctrl Pts',(-17.7253193058069,46.0101880432473,9.81472387231086));
#20751=CARTESIAN_POINT('Ctrl Pts',(-20.2590415090184,45.7265235539122,0.29493443035139));
#20752=CARTESIAN_POINT('Ctrl Pts',(-18.003515634149,45.442859064577,-9.29457766622435));
#20753=CARTESIAN_POINT('Ctrl Pts',(-11.4919491854206,45.1591945752419,-16.686846709373));
#20754=CARTESIAN_POINT('Ctrl Pts',(-2.26367989933175,44.8755300859068,-20.1343364056486));
#20755=CARTESIAN_POINT('Ctrl Pts',(7.4997245066736,44.5918655965717,-18.8220583759174));
#20756=CARTESIAN_POINT('Ctrl Pts',(15.4901900910749,44.3082011072365,-13.0602358372585));
#20757=CARTESIAN_POINT('Ctrl Pts',(19.818766583145,44.0245366179013,-4.21096667111763));
#20758=CARTESIAN_POINT('Ctrl Pts',(19.4621762213813,43.7408721285662,5.63377723293615));
#20759=CARTESIAN_POINT('Ctrl Pts',(14.5047171550316,43.457207639231,14.1466932332251));
#20760=CARTESIAN_POINT('Ctrl Pts',(6.1183353172326,43.1735431498958,19.3153235056613));
#20761=CARTESIAN_POINT('Ctrl Pts',(-3.71442421055426,42.8898786605607,19.9178011328182));
#20762=CARTESIAN_POINT('Ctrl Pts',(-12.6690918995096,42.6062141712256,15.8117000864621));
#20763=CARTESIAN_POINT('Ctrl Pts',(-18.6287795937849,42.3225496818904,7.96770481560604));
#20764=CARTESIAN_POINT('Ctrl Pts',(-20.1846139849791,42.0388851925553,-1.75986006825288));
#20765=CARTESIAN_POINT('Ctrl Pts',(-16.968795003946,41.7552207032201,-11.0713931054995));
#20766=CARTESIAN_POINT('Ctrl Pts',(-9.74154395076786,41.4715562138849,-17.7656429840776));
#20767=CARTESIAN_POINT('Ctrl Pts',(-0.211386779197954,41.1878917245499,
-20.2600855085073));
#20768=CARTESIAN_POINT('Ctrl Pts',(9.36874233825877,40.9042272352147,-17.9650331528156));
#20769=CARTESIAN_POINT('Ctrl Pts',(16.7340958347822,40.6205627458796,-11.4230375021171));
#20770=CARTESIAN_POINT('Ctrl Pts',(20.143500266308,40.3368982565444,-2.18062977226658));
#20771=CARTESIAN_POINT('Ctrl Pts',(18.7909706303448,40.0532337672093,7.57727998373896));
#20772=CARTESIAN_POINT('Ctrl Pts',(12.9962456448721,39.7695692778741,15.5439167625341));
#20773=CARTESIAN_POINT('Ctrl Pts',(4.12920134708626,39.4859047885389,19.83596343558));
#20774=CARTESIAN_POINT('Ctrl Pts',(-5.71398832296735,39.2022402992038,19.4387779098239));
#20775=CARTESIAN_POINT('Ctrl Pts',(-14.2063881453439,38.9185758098687,14.4462550526508));
#20776=CARTESIAN_POINT('Ctrl Pts',(-19.3403903312198,38.6349113205335,6.03862989581119));
#20777=CARTESIAN_POINT('Ctrl Pts',(-19.9023140610512,38.3512468311984,-3.79653054743685));
#20778=CARTESIAN_POINT('Ctrl Pts',(-15.7593202693022,38.0675823418632,-12.7341891705786));
#20779=CARTESIAN_POINT('Ctrl Pts',(-7.89081486937766,37.7839178525281,-18.6614787699108));
#20780=CARTESIAN_POINT('Ctrl Pts',(1.84308331972788,37.5002533631929,-20.1771849636682));
#20781=CARTESIAN_POINT('Ctrl Pts',(11.1412756418686,37.2165888738578,-16.9229940098332));
#20782=CARTESIAN_POINT('Ctrl Pts',(17.8056645367364,36.9329243845226,-9.66819836280189));
#20783=CARTESIAN_POINT('Ctrl Pts',(20.2607849617705,36.6492598951875,-0.127835533328253));
#20784=CARTESIAN_POINT('Ctrl Pts',(17.9262451547023,36.3655954058523,9.44274768420295));
#20785=CARTESIAN_POINT('Ctrl Pts',(11.3539315575162,36.0819309165172,16.7810603767059));
#20786=CARTESIAN_POINT('Ctrl Pts',(2.09754255944752,35.7982664271821,20.1523215644716));
#20787=CARTESIAN_POINT('Ctrl Pts',(-7.65470659712393,35.5146019378468,18.7595633198508));
#20788=CARTESIAN_POINT('Ctrl Pts',(-15.5973790978621,35.2309374485118,12.9320344411444));
#20789=CARTESIAN_POINT('Ctrl Pts',(-19.8528229416665,34.9472729591765,4.04736579120533));
#20790=CARTESIAN_POINT('Ctrl Pts',(-19.4150490442561,34.6636084698415,-5.79410222012417));
#20791=CARTESIAN_POINT('Ctrl Pts',(-14.3875472248033,34.3799439805062,-14.265841500715));
#20792=CARTESIAN_POINT('Ctrl Pts',(-5.958821880042,34.0962794911712,-19.3651281722237));
#20793=CARTESIAN_POINT('Ctrl Pts',(3.87857251823525,33.812615001836,-19.8864886837395));
#20794=CARTESIAN_POINT('Ctrl Pts',(12.7990694868943,33.5289505125009,-15.7066721347278));
#20795=CARTESIAN_POINT('Ctrl Pts',(18.6938613723386,33.2452860231657,-7.81379135144242));
#20796=CARTESIAN_POINT('Ctrl Pts',(20.1694112394676,32.9616215338306,1.92627646367344));
#20797=CARTESIAN_POINT('Ctrl Pts',(16.8769083394267,32.6779570444954,11.2109662460333));
#20798=CARTESIAN_POINT('Ctrl Pts',(9.59468214488203,32.3942925551603,17.8453881855154));
#20799=CARTESIAN_POINT('Ctrl Pts',(0.0442944815207541,32.1106280658251,
20.2611300947005));
#20800=CARTESIAN_POINT('Ctrl Pts',(-9.51661707419267,31.82696357649,17.8871717394074));
#20801=CARTESIAN_POINT('Ctrl Pts',(-16.827690491154,31.5432990871548,11.2845938133513));
#20802=CARTESIAN_POINT('Ctrl Pts',(-20.160897833935,31.2596345978197,2.0144967918736));
#20803=CARTESIAN_POINT('Ctrl Pts',(-18.7276422245378,30.9759701084845,-7.7321569348489));
#20804=CARTESIAN_POINT('Ctrl Pts',(-12.8679941277788,30.6923056191494,-15.6502653565598));
#20805=CARTESIAN_POINT('Ctrl Pts',(-3.96464679805612,30.4086411298142,-19.8700147927816));
#20806=CARTESIAN_POINT('Ctrl Pts',(2.5930722951385,30.2195314702575,-19.5491631551646));
#20807=CARTESIAN_POINT('Ctrl Pts',(5.64222249072293,30.1249766404791,-18.6254832946783));
#20808=CARTESIAN_POINT('Ctrl Pts',(2.35124930762599,53.8215594674016,19.4657990442344));
#20809=CARTESIAN_POINT('Ctrl Pts',(-0.835506991250132,53.7270046376232,
19.8507233170207));
#20810=CARTESIAN_POINT('Ctrl Pts',(-7.39859942014504,53.5378949780665,19.0257055689461));
#20811=CARTESIAN_POINT('Ctrl Pts',(-15.4976584671439,53.2542304887313,13.2860807705774));
#20812=CARTESIAN_POINT('Ctrl Pts',(-19.9315674705091,52.9705659993962,4.40727512992929));
#20813=CARTESIAN_POINT('Ctrl Pts',(-19.6543777810312,52.686901510061,-5.51421105245925));
#20814=CARTESIAN_POINT('Ctrl Pts',(-14.7305154059551,52.4032370207259,-14.1317366880123));
#20815=CARTESIAN_POINT('Ctrl Pts',(-6.32453584432345,52.1195725313907,-19.4087120573804));
#20816=CARTESIAN_POINT('Ctrl Pts',(3.57665991873037,51.8359080420556,-20.0973573976942));
#20817=CARTESIAN_POINT('Ctrl Pts',(12.6322848940173,51.5522435527204,-16.0350272263897));
#20818=CARTESIAN_POINT('Ctrl Pts',(18.7016544212907,51.2685790633853,-8.18198288890697));
#20819=CARTESIAN_POINT('Ctrl Pts',(20.349931271475,50.9849145740501,1.60527381176158));
#20820=CARTESIAN_POINT('Ctrl Pts',(17.1874795446085,50.701250084715,11.0130493154522));
#20821=CARTESIAN_POINT('Ctrl Pts',(9.96189564787207,50.4175855953798,17.817330960666));
#20822=CARTESIAN_POINT('Ctrl Pts',(0.381315860574492,50.1339211060447,20.4095877950711));
#20823=CARTESIAN_POINT('Ctrl Pts',(-9.2894079426539,49.8502566167095,18.177006522497));
#20824=CARTESIAN_POINT('Ctrl Pts',(-16.7641104433384,49.5665921273744,11.6473717442925));
#20825=CARTESIAN_POINT('Ctrl Pts',(-20.2757685978253,49.2829276380392,2.3642919503211));
#20826=CARTESIAN_POINT('Ctrl Pts',(-18.9942242871785,48.9992631487041,-7.47770760311098));
#20827=CARTESIAN_POINT('Ctrl Pts',(-13.2224354029705,48.715598659369,-15.551973193893));
#20828=CARTESIAN_POINT('Ctrl Pts',(-4.32485580474053,48.4319341700338,-19.9497441085197));
#20829=CARTESIAN_POINT('Ctrl Pts',(5.59512197058797,48.1482696806987,-19.6313850263131));
#20830=CARTESIAN_POINT('Ctrl Pts',(14.1924099725268,47.8646051913635,-14.6721561824506));
#20831=CARTESIAN_POINT('Ctrl Pts',(19.4346047823582,47.5809407020284,-6.24442189617503));
#20832=CARTESIAN_POINT('Ctrl Pts',(20.0824487918183,47.2972762126932,3.65949701536888));
#20833=CARTESIAN_POINT('Ctrl Pts',(15.9827913337385,47.0136117233581,12.6983089051158));
#20834=CARTESIAN_POINT('Ctrl Pts',(8.10479359061364,46.7299472340229,18.7352338850897));
#20835=CARTESIAN_POINT('Ctrl Pts',(-1.68918162428795,46.4462827446878,20.3431397112677));
#20836=CARTESIAN_POINT('Ctrl Pts',(-11.0838334138429,46.1626182553526,17.1419166001721));
#20837=CARTESIAN_POINT('Ctrl Pts',(-17.858261149336,45.8789537660175,9.8883353803916));
#20838=CARTESIAN_POINT('Ctrl Pts',(-20.4109865476307,45.5952892766824,0.297146471004314));
#20839=CARTESIAN_POINT('Ctrl Pts',(-18.1385439807257,45.3116247873472,-9.3642880205741));
#20840=CARTESIAN_POINT('Ctrl Pts',(-11.578140067745,45.027960298012,-16.8119998942583));
#20841=CARTESIAN_POINT('Ctrl Pts',(-2.28065774744747,44.7442958086769,-20.2853461422755));
#20842=CARTESIAN_POINT('Ctrl Pts',(7.55597326499919,44.4606313193418,-18.9632258830484));
#20843=CARTESIAN_POINT('Ctrl Pts',(15.6063682197616,44.1769668300066,-13.1581890418903));
#20844=CARTESIAN_POINT('Ctrl Pts',(19.9674095114092,43.8933023406715,-4.24254938410794));
#20845=CARTESIAN_POINT('Ctrl Pts',(19.6081446827283,43.6096378513363,5.67603118156499));
#20846=CARTESIAN_POINT('Ctrl Pts',(14.6135041283542,43.3259733620011,14.2527949877728));
#20847=CARTESIAN_POINT('Ctrl Pts',(6.16422350476639,43.042308872666,19.4601905554954));
#20848=CARTESIAN_POINT('Ctrl Pts',(-3.74228280050009,42.7586443833308,20.0671868310929));
#20849=CARTESIAN_POINT('Ctrl Pts',(-12.7641114816057,42.4749798939957,15.9302895754612));
#20850=CARTESIAN_POINT('Ctrl Pts',(-18.7684974888008,42.1913154046606,8.02746347769871));
#20851=CARTESIAN_POINT('Ctrl Pts',(-20.3360008089787,41.9076509153254,-1.77305921224517));
#20852=CARTESIAN_POINT('Ctrl Pts',(-17.0960628320381,41.6239864259903,-11.1544297709883));
#20853=CARTESIAN_POINT('Ctrl Pts',(-9.81460660139152,41.3403219366551,-17.8988872596267));
#20854=CARTESIAN_POINT('Ctrl Pts',(-0.212972203281963,41.05665744732,-20.4120383772306));
#20855=CARTESIAN_POINT('Ctrl Pts',(9.4390089358025,40.7729929579848,-18.0997728765514));
#20856=CARTESIAN_POINT('Ctrl Pts',(16.8596033933025,40.4893284686497,-11.5087115392406));
#20857=CARTESIAN_POINT('Ctrl Pts',(20.2945787328974,40.2056639793145,-2.1969847352987));
#20858=CARTESIAN_POINT('Ctrl Pts',(18.9319049759662,39.9219994899794,7.63411041666903));
#20859=CARTESIAN_POINT('Ctrl Pts',(13.093718916026,39.6383350006442,15.6604978471634));
#20860=CARTESIAN_POINT('Ctrl Pts',(4.16017081115702,39.3546705113091,19.9847353421279));
#20861=CARTESIAN_POINT('Ctrl Pts',(-5.75684386358992,39.0710060219739,19.5845708812619));
#20862=CARTESIAN_POINT('Ctrl Pts',(-14.3129376182953,38.7873415326388,14.5546035537782));
#20863=CARTESIAN_POINT('Ctrl Pts',(-19.4854453850015,38.5036770433037,6.08392028392143));
#20864=CARTESIAN_POINT('Ctrl Pts',(-20.0515836045849,38.2200125539685,-3.82500494393612));
#20865=CARTESIAN_POINT('Ctrl Pts',(-15.8775169039141,37.9363480646334,-12.8296969893646));
#20866=CARTESIAN_POINT('Ctrl Pts',(-7.94999684842001,37.6526835752982,-18.8014419123425));
#20867=CARTESIAN_POINT('Ctrl Pts',(1.85690664725514,37.3690190859631,-20.3285160691912));
#20868=CARTESIAN_POINT('Ctrl Pts',(11.2248364340646,37.0853545966279,-17.0499183254338));
#20869=CARTESIAN_POINT('Ctrl Pts',(17.9392089783277,36.8016901072928,-9.74071091345282));
#20870=CARTESIAN_POINT('Ctrl Pts',(20.4127430764758,36.5180256179576,-0.128794313881315));
#20871=CARTESIAN_POINT('Ctrl Pts',(18.0606939641767,36.2343611286225,9.51356932997501));
#20872=CARTESIAN_POINT('Ctrl Pts',(11.43908729248,35.9506966392873,16.9069201744589));
#20873=CARTESIAN_POINT('Ctrl Pts',(2.11327435920437,35.6670321499522,20.3034661917574));
#20874=CARTESIAN_POINT('Ctrl Pts',(-7.71211773807824,35.383367660617,18.9002621072099));
#20875=CARTESIAN_POINT('Ctrl Pts',(-15.7143611560603,35.0997031712819,13.0290261211728));
#20876=CARTESIAN_POINT('Ctrl Pts',(-20.0017212960129,34.8160386819467,4.07772147968603));
#20877=CARTESIAN_POINT('Ctrl Pts',(-19.5606640472924,34.5323741926116,-5.83755862393481));
#20878=CARTESIAN_POINT('Ctrl Pts',(-14.4954554093758,34.2487097032764,-14.3728368800661));
#20879=CARTESIAN_POINT('Ctrl Pts',(-6.00351370203096,33.9650452139413,-19.5103687631338));
#20880=CARTESIAN_POINT('Ctrl Pts',(3.90766224405355,33.6813807246061,-20.0356395340063));
#20881=CARTESIAN_POINT('Ctrl Pts',(12.8950639041969,33.397716235271,-15.8244739049259));
#20882=CARTESIAN_POINT('Ctrl Pts',(18.8340674097308,33.1140517459358,-7.87239564088531));
#20883=CARTESIAN_POINT('Ctrl Pts',(20.3206839976297,32.8303872566008,1.94072373947406));
#20884=CARTESIAN_POINT('Ctrl Pts',(17.0034870942043,32.5467227672655,11.2950497442454));
#20885=CARTESIAN_POINT('Ctrl Pts',(9.66664314302491,32.2630582779305,17.9792305213566));
#20886=CARTESIAN_POINT('Ctrl Pts',(0.0446270390856308,31.9793937885952,
20.4130908725821));
#20887=CARTESIAN_POINT('Ctrl Pts',(-9.58799343370268,31.6957292992602,18.0213273453348));
#20888=CARTESIAN_POINT('Ctrl Pts',(-16.9538986553872,31.4120648099249,11.3692298036081));
#20889=CARTESIAN_POINT('Ctrl Pts',(-20.3121095021436,31.1284003205899,2.02960514964943));
#20890=CARTESIAN_POINT('Ctrl Pts',(-18.8680961779327,30.8447358312547,-7.79014778567339));
#20891=CARTESIAN_POINT('Ctrl Pts',(-12.9645164222397,30.5610713419195,-15.7676464364222));
#20892=CARTESIAN_POINT('Ctrl Pts',(-3.99435877262015,30.2774068525844,-20.0190370340731));
#20893=CARTESIAN_POINT('Ctrl Pts',(2.61248231763768,30.0882971930276,-19.6957920450376));
#20894=CARTESIAN_POINT('Ctrl Pts',(5.68453878451291,29.9937423632492,-18.7651731818414));
#20895=CARTESIAN_POINT('Ctrl Pts',(2.35186803664952,53.8169203357015,19.4709214507763));
#20896=CARTESIAN_POINT('Ctrl Pts',(-0.835728231649532,53.7223655059232,
19.8559471824094));
#20897=CARTESIAN_POINT('Ctrl Pts',(-7.40054556370451,53.5332558463665,19.0307122490736));
#20898=CARTESIAN_POINT('Ctrl Pts',(-15.5017371483404,53.2495913570312,13.2895770872723));
#20899=CARTESIAN_POINT('Ctrl Pts',(-19.9368123714836,52.9659268676962,4.40843491954487));
#20900=CARTESIAN_POINT('Ctrl Pts',(-19.6595500301255,52.682262378361,-5.51566214186331));
#20901=CARTESIAN_POINT('Ctrl Pts',(-14.7343917686363,52.3985978890259,-14.1354555298595));
#20902=CARTESIAN_POINT('Ctrl Pts',(-6.3262002033585,52.1149333996907,-19.4138195597816));
#20903=CARTESIAN_POINT('Ctrl Pts',(3.57760114770736,51.8312689103556,-20.1026461221598));
#20904=CARTESIAN_POINT('Ctrl Pts',(12.6356091391944,51.5476044210204,-16.0392469268364));
#20905=CARTESIAN_POINT('Ctrl Pts',(18.706575861892,51.2639399316853,-8.18413602032115));
#20906=CARTESIAN_POINT('Ctrl Pts',(20.3552864600137,50.98027544235,1.60569624796426));
#20907=CARTESIAN_POINT('Ctrl Pts',(17.1920025198992,50.6966109530149,11.0159474565449));
#20908=CARTESIAN_POINT('Ctrl Pts',(9.96451717205493,50.4129464636797,17.8220196838587));
#20909=CARTESIAN_POINT('Ctrl Pts',(0.381416206021541,50.1292819743447,20.4149586840892));
#20910=CARTESIAN_POINT('Ctrl Pts',(-9.29185249869818,49.8456174850094,18.18178989617));
#20911=CARTESIAN_POINT('Ctrl Pts',(-16.7685220060165,49.5619529956743,11.6504368106559));
#20912=CARTESIAN_POINT('Ctrl Pts',(-20.2811042716596,49.2782885063392,2.36491412602784));
#20913=CARTESIAN_POINT('Ctrl Pts',(-18.999222715934,48.9946240170041,-7.47967540070289));
#20914=CARTESIAN_POINT('Ctrl Pts',(-13.2259149555241,48.7109595276689,-15.5560657764083));
#20915=CARTESIAN_POINT('Ctrl Pts',(-4.32599391300361,48.4272950383338,-19.9549939872915));
#20916=CARTESIAN_POINT('Ctrl Pts',(5.59659435599133,48.1436305489987,-19.6365511272388));
#20917=CARTESIAN_POINT('Ctrl Pts',(14.1961447789205,47.8599660596635,-14.6760172365503));
#20918=CARTESIAN_POINT('Ctrl Pts',(19.4397190995403,47.5763015703284,-6.24606514822754));
#20919=CARTESIAN_POINT('Ctrl Pts',(20.0877335925167,47.2926370809931,3.66046003101415));
#20920=CARTESIAN_POINT('Ctrl Pts',(15.9869972882849,47.0089725916581,12.7016505310532));
#20921=CARTESIAN_POINT('Ctrl Pts',(8.1069264091395,46.7253081023228,18.7401641591884));
#20922=CARTESIAN_POINT('Ctrl Pts',(-1.68962614120521,46.4416436129877,20.3484931141353));
#20923=CARTESIAN_POINT('Ctrl Pts',(-11.0867501821699,46.1579791236525,17.1464275845524));
#20924=CARTESIAN_POINT('Ctrl Pts',(-17.8629606435048,45.8743146343175,9.89093754720224));
#20925=CARTESIAN_POINT('Ctrl Pts',(-20.4163578047457,45.5906501449824,0.297224666641401));
#20926=CARTESIAN_POINT('Ctrl Pts',(-18.1433172327772,45.3069856556472,-9.36675228160036));
#20927=CARTESIAN_POINT('Ctrl Pts',(-11.5811869154352,45.023321166312,-16.8164240593439));
#20928=CARTESIAN_POINT('Ctrl Pts',(-2.28125791437836,44.7396566769769,-20.2906843364653));
#20929=CARTESIAN_POINT('Ctrl Pts',(7.557961658606,44.4559921876418,-18.9682161544255));
#20930=CARTESIAN_POINT('Ctrl Pts',(15.6104751166106,44.1723276983066,-13.1616516876741));
#20931=CARTESIAN_POINT('Ctrl Pts',(19.9726640389233,43.8886632089715,-4.24366583301215));
#20932=CARTESIAN_POINT('Ctrl Pts',(19.6133046678369,43.6049987196362,5.67752485864902));
#20933=CARTESIAN_POINT('Ctrl Pts',(14.6173497478612,43.321334230301,14.256545684796));
#20934=CARTESIAN_POINT('Ctrl Pts',(6.16584565219571,43.037669740966,19.465311605707));
#20935=CARTESIAN_POINT('Ctrl Pts',(-3.74326760165467,42.7540052516307,20.0724676155269));
#20936=CARTESIAN_POINT('Ctrl Pts',(-12.7674704238328,42.4703407622956,15.9344817138973));
#20937=CARTESIAN_POINT('Ctrl Pts',(-18.7734365163896,42.1866762729606,8.0295759464037));
#20938=CARTESIAN_POINT('Ctrl Pts',(-20.3413523332071,41.9030117836254,-1.7735258019853));
#20939=CARTESIAN_POINT('Ctrl Pts',(-17.1005617497612,41.6193472942903,-11.1573651171133));
#20940=CARTESIAN_POINT('Ctrl Pts',(-9.81718936609107,41.3356828049551,-17.9035974447674));
#20941=CARTESIAN_POINT('Ctrl Pts',(-0.213028248023332,41.05201831562,-20.41740991114));
#20942=CARTESIAN_POINT('Ctrl Pts',(9.44149286002567,40.7683538262848,-18.1045359257855));
#20943=CARTESIAN_POINT('Ctrl Pts',(16.8640400854962,40.4846893369497,-11.5117401164529));
#20944=CARTESIAN_POINT('Ctrl Pts',(20.2999193566913,40.2010248476145,-2.19756288324188));
#20945=CARTESIAN_POINT('Ctrl Pts',(18.9368870050839,39.9173603582794,7.63611937247311));
#20946=CARTESIAN_POINT('Ctrl Pts',(13.0971645961613,39.6336958689442,15.6646189885051));
#20947=CARTESIAN_POINT('Ctrl Pts',(4.16126558171192,39.350031379609,19.9899944290244));
#20948=CARTESIAN_POINT('Ctrl Pts',(-5.75835880695092,39.0663668902739,19.5897246628022));
#20949=CARTESIAN_POINT('Ctrl Pts',(-14.3167041421641,38.7827024009388,14.558433673293));
#20950=CARTESIAN_POINT('Ctrl Pts',(-19.4905730811527,38.4990379116037,6.08552129914113));
#20951=CARTESIAN_POINT('Ctrl Pts',(-20.0568602829488,38.2153734222685,-3.82601151385237));
#20952=CARTESIAN_POINT('Ctrl Pts',(-15.8816951549476,37.9317089329334,-12.8330731907587));
#20953=CARTESIAN_POINT('Ctrl Pts',(-7.95208893137916,37.6480444435982,-18.8063896094275));
#20954=CARTESIAN_POINT('Ctrl Pts',(1.85739530188323,37.3643799542631,-20.3338656237715));
#20955=CARTESIAN_POINT('Ctrl Pts',(11.2277903080687,37.0807154649279,-17.0544050999903));
#20956=CARTESIAN_POINT('Ctrl Pts',(17.9439297743379,36.7970509755928,-9.74327423211832));
#20957=CARTESIAN_POINT('Ctrl Pts',(20.4181147958306,36.5133864862576,-0.128828206773863));
#20958=CARTESIAN_POINT('Ctrl Pts',(18.0654467295916,36.2297219969225,9.51607287515306));
#20959=CARTESIAN_POINT('Ctrl Pts',(11.4420975477109,35.9460575075872,16.9113693183094));
#20960=CARTESIAN_POINT('Ctrl Pts',(2.11383047832578,35.6623930182522,20.308809154332));
#20961=CARTESIAN_POINT('Ctrl Pts',(-7.71414722191097,35.378728528917,18.905235809343));
#20962=CARTESIAN_POINT('Ctrl Pts',(-15.7184964718176,35.0950640395819,13.0324547770618));
#20963=CARTESIAN_POINT('Ctrl Pts',(-20.006984852839,34.8113995502467,4.07879455327383));
#20964=CARTESIAN_POINT('Ctrl Pts',(-19.5658115376498,34.5277350609116,-5.83909480780952));
#20965=CARTESIAN_POINT('Ctrl Pts',(-14.4992699637004,34.2440705715764,-14.3766191667262));
#20966=CARTESIAN_POINT('Ctrl Pts',(-6.00509355793826,33.9604060822413,-19.5155030180225));
#20967=CARTESIAN_POINT('Ctrl Pts',(3.90869056586123,33.6767415929061,-20.0409120165633));
#20968=CARTESIAN_POINT('Ctrl Pts',(12.8984573068486,33.393077103571,-15.8286381975024));
#20969=CARTESIAN_POINT('Ctrl Pts',(18.8390236931527,33.1094126142358,-7.87446730251712));
#20970=CARTESIAN_POINT('Ctrl Pts',(20.3260314896307,32.8257481249007,1.94123445067361));
#20971=CARTESIAN_POINT('Ctrl Pts',(17.0079616531857,32.5420836355655,11.2980220959072));
#20972=CARTESIAN_POINT('Ctrl Pts',(9.66918696430926,32.2584191462305,17.9839618479286));
#20973=CARTESIAN_POINT('Ctrl Pts',(0.0446387949955499,31.9747546568951,
20.4184626860802));
#20974=CARTESIAN_POINT('Ctrl Pts',(-9.59051658801136,31.6910901675601,18.0260697460044));
#20975=CARTESIAN_POINT('Ctrl Pts',(-16.9583601139928,31.4074256782248,11.3722216858637));
#20976=CARTESIAN_POINT('Ctrl Pts',(-20.3174548346148,31.1237611888899,2.03013923009681));
#20977=CARTESIAN_POINT('Ctrl Pts',(-18.8730612251852,30.8400966995547,-7.79219776225003));
#20978=CARTESIAN_POINT('Ctrl Pts',(-12.9679284853489,30.5564322102195,-15.7717958575954));
#20979=CARTESIAN_POINT('Ctrl Pts',(-3.99540909092099,30.2727677208844,-20.0243049703027));
#20980=CARTESIAN_POINT('Ctrl Pts',(2.61316846193303,30.0836580613276,-19.7009753762946));
#20981=CARTESIAN_POINT('Ctrl Pts',(5.68603466549838,29.9891032315492,-18.7701112193526));
#20982=CARTESIAN_POINT('Ctrl Pts',(2.35248676567306,53.8122812040015,19.4760438573182));
#20983=CARTESIAN_POINT('Ctrl Pts',(-0.835949472048931,53.7177263742231,
19.8611710477982));
#20984=CARTESIAN_POINT('Ctrl Pts',(-7.40249170726399,53.5286167146664,19.035718929201));
#20985=CARTESIAN_POINT('Ctrl Pts',(-15.5058158295368,53.2449522253312,13.2930734039672));
#20986=CARTESIAN_POINT('Ctrl Pts',(-19.9420572724581,52.9612877359961,4.40959470916045));
#20987=CARTESIAN_POINT('Ctrl Pts',(-19.6647222792197,52.6776232466609,-5.51711323126738));
#20988=CARTESIAN_POINT('Ctrl Pts',(-14.7382681313176,52.3939587573258,-14.1391743717067));
#20989=CARTESIAN_POINT('Ctrl Pts',(-6.32786456239355,52.1102942679906,-19.4189270621828));
#20990=CARTESIAN_POINT('Ctrl Pts',(3.57854237668436,51.8266297786555,-20.1079348466254));
#20991=CARTESIAN_POINT('Ctrl Pts',(12.6389333843715,51.5429652893203,-16.0434666272831));
#20992=CARTESIAN_POINT('Ctrl Pts',(18.7114973024933,51.2593007999852,-8.18628915173532));
#20993=CARTESIAN_POINT('Ctrl Pts',(20.3606416485524,50.97563631065,1.60611868416694));
#20994=CARTESIAN_POINT('Ctrl Pts',(17.19652549519,50.6919718213149,11.0188455976376));
#20995=CARTESIAN_POINT('Ctrl Pts',(9.96713869623779,50.4083073319797,17.8267084070514));
#20996=CARTESIAN_POINT('Ctrl Pts',(0.38151655146859,50.1246428426446,20.4203295731073));
#20997=CARTESIAN_POINT('Ctrl Pts',(-9.29429705474246,49.8409783533094,18.1865732698431));
#20998=CARTESIAN_POINT('Ctrl Pts',(-16.7729335686945,49.5573138639743,11.6535018770193));
#20999=CARTESIAN_POINT('Ctrl Pts',(-20.2864399454939,49.2736493746391,2.36553630173456));
#21000=CARTESIAN_POINT('Ctrl Pts',(-19.0042211446896,48.989984885304,-7.4816431982948));
#21001=CARTESIAN_POINT('Ctrl Pts',(-13.2293945080778,48.7063203959688,-15.5601583589236));
#21002=CARTESIAN_POINT('Ctrl Pts',(-4.3271320212667,48.4226559066337,-19.9602438660632));
#21003=CARTESIAN_POINT('Ctrl Pts',(5.5980667413947,48.1389914172986,-19.6417172281645));
#21004=CARTESIAN_POINT('Ctrl Pts',(14.1998795853142,47.8553269279634,-14.6798782906499));
#21005=CARTESIAN_POINT('Ctrl Pts',(19.4448334167225,47.5716624386283,-6.24770840028006));
#21006=CARTESIAN_POINT('Ctrl Pts',(20.0930183932152,47.2879979492931,3.66142304665942));
#21007=CARTESIAN_POINT('Ctrl Pts',(15.9912032428313,47.004333459958,12.7049921569905));
#21008=CARTESIAN_POINT('Ctrl Pts',(8.10905922766536,46.7206689706228,18.7450944332872));
#21009=CARTESIAN_POINT('Ctrl Pts',(-1.69007065812247,46.4370044812877,20.3538465170029));
#21010=CARTESIAN_POINT('Ctrl Pts',(-11.0896669504969,46.1533399919525,17.1509385689327));
#21011=CARTESIAN_POINT('Ctrl Pts',(-17.8676601376735,45.8696755026174,9.8935397140129));
#21012=CARTESIAN_POINT('Ctrl Pts',(-20.4217290618606,45.5860110132823,0.297302862278477));
#21013=CARTESIAN_POINT('Ctrl Pts',(-18.1480904848286,45.3023465239471,-9.36921654262662));
#21014=CARTESIAN_POINT('Ctrl Pts',(-11.5842337631254,45.0186820346119,-16.8208482244296));
#21015=CARTESIAN_POINT('Ctrl Pts',(-2.28185808130925,44.7350175452768,-20.296022530655));
#21016=CARTESIAN_POINT('Ctrl Pts',(7.55995005221281,44.4513530559417,-18.9732064258026));
#21017=CARTESIAN_POINT('Ctrl Pts',(15.6145820134597,44.1676885666065,-13.1651143334578));
#21018=CARTESIAN_POINT('Ctrl Pts',(19.9779185664375,43.8840240772714,-4.24478228191636));
#21019=CARTESIAN_POINT('Ctrl Pts',(19.6184646529456,43.6003595879362,5.67901853573306));
#21020=CARTESIAN_POINT('Ctrl Pts',(14.6211953673681,43.316695098601,14.2602963818193));
#21021=CARTESIAN_POINT('Ctrl Pts',(6.16746779962503,43.0330306092659,19.4704326559187));
#21022=CARTESIAN_POINT('Ctrl Pts',(-3.74425240280926,42.7493661199307,20.0777483999609));
#21023=CARTESIAN_POINT('Ctrl Pts',(-12.7708293660599,42.4657016305956,15.9386738523334));
#21024=CARTESIAN_POINT('Ctrl Pts',(-18.7783755439784,42.1820371412605,8.03168841510866));
#21025=CARTESIAN_POINT('Ctrl Pts',(-20.3467038574354,41.8983726519253,-1.77399239172543));
#21026=CARTESIAN_POINT('Ctrl Pts',(-17.1050606674842,41.6147081625902,-11.1603004632384));
#21027=CARTESIAN_POINT('Ctrl Pts',(-9.81977213079062,41.331043673255,-17.9083076299081));
#21028=CARTESIAN_POINT('Ctrl Pts',(-0.213084292764702,41.0473791839199,
-20.4227814450494));
#21029=CARTESIAN_POINT('Ctrl Pts',(9.44397678424884,40.7637146945847,-18.1092989750195));
#21030=CARTESIAN_POINT('Ctrl Pts',(16.8684767776899,40.4800502052496,-11.5147686936652));
#21031=CARTESIAN_POINT('Ctrl Pts',(20.3052599804853,40.1963857159144,-2.19814103118507));
#21032=CARTESIAN_POINT('Ctrl Pts',(18.9418690342016,39.9127212265793,7.63812832827719));
#21033=CARTESIAN_POINT('Ctrl Pts',(13.1006102762966,39.6290567372441,15.6687401298467));
#21034=CARTESIAN_POINT('Ctrl Pts',(4.16236035226682,39.345392247909,19.9952535159209));
#21035=CARTESIAN_POINT('Ctrl Pts',(-5.75987375031193,39.0617277585738,19.5948784443426));
#21036=CARTESIAN_POINT('Ctrl Pts',(-14.320470666033,38.7780632692387,14.5622637928079));
#21037=CARTESIAN_POINT('Ctrl Pts',(-19.4957007773038,38.4943987799036,6.08712231436083));
#21038=CARTESIAN_POINT('Ctrl Pts',(-20.0621369613127,38.2107342905684,-3.82701808376861));
#21039=CARTESIAN_POINT('Ctrl Pts',(-15.8858734059811,37.9270698012333,-12.8364493921527));
#21040=CARTESIAN_POINT('Ctrl Pts',(-7.95418101433831,37.6434053118981,-18.8113373065124));
#21041=CARTESIAN_POINT('Ctrl Pts',(1.85788395651131,37.359740822563,-20.3392151783517));
#21042=CARTESIAN_POINT('Ctrl Pts',(11.2307441820728,37.0760763332278,-17.0588918745468));
#21043=CARTESIAN_POINT('Ctrl Pts',(17.9486505703482,36.7924118438927,-9.74583755078384));
#21044=CARTESIAN_POINT('Ctrl Pts',(20.4234865151855,36.5087473545575,-0.128862099666414));
#21045=CARTESIAN_POINT('Ctrl Pts',(18.0701994950065,36.2250828652224,9.5185764203311));
#21046=CARTESIAN_POINT('Ctrl Pts',(11.4451078029419,35.9414183758872,16.91581846216));
#21047=CARTESIAN_POINT('Ctrl Pts',(2.11438659744718,35.6577538865521,20.3141521169065));
#21048=CARTESIAN_POINT('Ctrl Pts',(-7.7161767057437,35.3740893972169,18.9102095114761));
#21049=CARTESIAN_POINT('Ctrl Pts',(-15.7226317875749,35.0904249078818,13.0358834329508));
#21050=CARTESIAN_POINT('Ctrl Pts',(-20.0122484096652,34.8067604185466,4.07986762686163));
#21051=CARTESIAN_POINT('Ctrl Pts',(-19.5709590280071,34.5230959292115,-5.84063099168422));
#21052=CARTESIAN_POINT('Ctrl Pts',(-14.5030845180251,34.2394314398763,-14.3804014533863));
#21053=CARTESIAN_POINT('Ctrl Pts',(-6.00667341384557,33.9557669505412,-19.5206372729111));
#21054=CARTESIAN_POINT('Ctrl Pts',(3.90971888766891,33.672102461206,-20.0461844991202));
#21055=CARTESIAN_POINT('Ctrl Pts',(12.9018507095002,33.3884379718709,-15.8328024900789));
#21056=CARTESIAN_POINT('Ctrl Pts',(18.8439799765745,33.1047734825357,-7.87653896414892));
#21057=CARTESIAN_POINT('Ctrl Pts',(20.3313789816317,32.8211089932007,1.94174516187317));
#21058=CARTESIAN_POINT('Ctrl Pts',(17.0124362121671,32.5374445038654,11.300994447569));
#21059=CARTESIAN_POINT('Ctrl Pts',(9.67173078559361,32.2537800145304,17.9886931745006));
#21060=CARTESIAN_POINT('Ctrl Pts',(0.0446505509054691,31.9701155251951,
20.4238344995783));
#21061=CARTESIAN_POINT('Ctrl Pts',(-9.59303974232004,31.6864510358601,18.0308121466739));
#21062=CARTESIAN_POINT('Ctrl Pts',(-16.9628215725985,31.4027865465248,11.3752135681193));
#21063=CARTESIAN_POINT('Ctrl Pts',(-20.322800167086,31.1191220571898,2.03067331054418));
#21064=CARTESIAN_POINT('Ctrl Pts',(-18.8780262724377,30.8354575678546,-7.79424773882668));
#21065=CARTESIAN_POINT('Ctrl Pts',(-12.9713405484581,30.5517930785194,-15.7759452787685));
#21066=CARTESIAN_POINT('Ctrl Pts',(-3.99645940922183,30.2681285891843,-20.0295729065324));
#21067=CARTESIAN_POINT('Ctrl Pts',(2.61385460622837,30.0790189296275,-19.7061587075517));
#21068=CARTESIAN_POINT('Ctrl Pts',(5.68753054648386,29.9844640998491,-18.7750492568638));
#21069=CARTESIAN_POINT('Ctrl Pts',(2.3531054946966,53.8076420723014,19.4811662638601));
#21070=CARTESIAN_POINT('Ctrl Pts',(-0.83617071244833,53.713087242523,19.8663949131869));
#21071=CARTESIAN_POINT('Ctrl Pts',(-7.40443785082346,53.5239775829663,19.0407256093285));
#21072=CARTESIAN_POINT('Ctrl Pts',(-15.5098945107332,53.2403130936311,13.2965697206621));
#21073=CARTESIAN_POINT('Ctrl Pts',(-19.9473021734326,52.956648604296,4.41075449877604));
#21074=CARTESIAN_POINT('Ctrl Pts',(-19.669894528314,52.6729841149608,-5.51856432067145));
#21075=CARTESIAN_POINT('Ctrl Pts',(-14.7421444939989,52.3893196256257,-14.1428932135538));
#21076=CARTESIAN_POINT('Ctrl Pts',(-6.3295289214286,52.1056551362905,-19.424034564584));
#21077=CARTESIAN_POINT('Ctrl Pts',(3.57948360566135,51.8219906469554,-20.113223571091));
#21078=CARTESIAN_POINT('Ctrl Pts',(12.6422576295486,51.5383261576202,-16.0476863277298));
#21079=CARTESIAN_POINT('Ctrl Pts',(18.7164187430947,51.2546616682851,-8.18844228314949));
#21080=CARTESIAN_POINT('Ctrl Pts',(20.3659968370911,50.9709971789499,1.60654112036962));
#21081=CARTESIAN_POINT('Ctrl Pts',(17.2010484704808,50.6873326896148,11.0217437387303));
#21082=CARTESIAN_POINT('Ctrl Pts',(9.96976022042066,50.4036682002796,17.831397130244));
#21083=CARTESIAN_POINT('Ctrl Pts',(0.38161689691564,50.1200037109445,20.4257004621254));
#21084=CARTESIAN_POINT('Ctrl Pts',(-9.29674161078674,49.8363392216093,18.1913566435161));
#21085=CARTESIAN_POINT('Ctrl Pts',(-16.7773451313725,49.5526747322742,11.6565669433827));
#21086=CARTESIAN_POINT('Ctrl Pts',(-20.2917756193281,49.269010242939,2.36615847744129));
#21087=CARTESIAN_POINT('Ctrl Pts',(-19.0092195734451,48.9853457536039,-7.48361099588671));
#21088=CARTESIAN_POINT('Ctrl Pts',(-13.2328740606314,48.7016812642687,-15.5642509414388));
#21089=CARTESIAN_POINT('Ctrl Pts',(-4.32827012952978,48.4180167749336,-19.965493744835));
#21090=CARTESIAN_POINT('Ctrl Pts',(5.59953912679806,48.1343522855985,-19.6468833290901));
#21091=CARTESIAN_POINT('Ctrl Pts',(14.2036143917079,47.8506877962633,-14.6837393447495));
#21092=CARTESIAN_POINT('Ctrl Pts',(19.4499477339046,47.5670233069282,-6.24935165233257));
#21093=CARTESIAN_POINT('Ctrl Pts',(20.0983031939136,47.283358817593,3.66238606230469));
#21094=CARTESIAN_POINT('Ctrl Pts',(15.9954091973776,46.9996943282579,12.7083337829279));
#21095=CARTESIAN_POINT('Ctrl Pts',(8.11119204619121,46.7160298389227,18.7500247073859));
#21096=CARTESIAN_POINT('Ctrl Pts',(-1.69051517503973,46.4323653495876,20.3591999198705));
#21097=CARTESIAN_POINT('Ctrl Pts',(-11.0925837188238,46.1487008602524,17.155449553313));
#21098=CARTESIAN_POINT('Ctrl Pts',(-17.8723596318423,45.8650363709173,9.89614188082356));
#21099=CARTESIAN_POINT('Ctrl Pts',(-20.4271003189756,45.5813718815822,0.297381057915561));
#21100=CARTESIAN_POINT('Ctrl Pts',(-18.1528637368801,45.297707392247,-9.37168080365289));
#21101=CARTESIAN_POINT('Ctrl Pts',(-11.5872806108155,45.0140429029118,-16.8252723895153));
#21102=CARTESIAN_POINT('Ctrl Pts',(-2.28245824824014,44.7303784135767,-20.3013607248448));
#21103=CARTESIAN_POINT('Ctrl Pts',(7.56193844581962,44.4467139242416,-18.9781966971797));
#21104=CARTESIAN_POINT('Ctrl Pts',(15.6186889103088,44.1630494349064,-13.1685769792415));
#21105=CARTESIAN_POINT('Ctrl Pts',(19.9831730939516,43.8793849455713,-4.24589873082056));
#21106=CARTESIAN_POINT('Ctrl Pts',(19.6236246380542,43.5957204562361,5.68051221281708));
#21107=CARTESIAN_POINT('Ctrl Pts',(14.6250409868751,43.3120559669009,14.2640470788426));
#21108=CARTESIAN_POINT('Ctrl Pts',(6.16908994705435,43.0283914775658,19.4755537061303));
#21109=CARTESIAN_POINT('Ctrl Pts',(-3.74523720396384,42.7447269882306,20.083029184395));
#21110=CARTESIAN_POINT('Ctrl Pts',(-12.774188308287,42.4610624988955,15.9428659907695));
#21111=CARTESIAN_POINT('Ctrl Pts',(-18.7833145715672,42.1773980095604,8.03380088381365));
#21112=CARTESIAN_POINT('Ctrl Pts',(-20.3520553816638,41.8937335202252,-1.77445898146556));
#21113=CARTESIAN_POINT('Ctrl Pts',(-17.1095595852073,41.6100690308901,-11.1632358093634));
#21114=CARTESIAN_POINT('Ctrl Pts',(-9.82235489549016,41.3264045415549,-17.9130178150487));
#21115=CARTESIAN_POINT('Ctrl Pts',(-0.213140337506071,41.0427400522198,
-20.4281529789587));
#21116=CARTESIAN_POINT('Ctrl Pts',(9.44646070847201,40.7590755628846,-18.1140620242536));
#21117=CARTESIAN_POINT('Ctrl Pts',(16.8729134698836,40.4754110735495,-11.5177972708775));
#21118=CARTESIAN_POINT('Ctrl Pts',(20.3106006042792,40.1917465842143,-2.19871917912825));
#21119=CARTESIAN_POINT('Ctrl Pts',(18.9468510633194,39.9080820948792,7.64013728408127));
#21120=CARTESIAN_POINT('Ctrl Pts',(13.1040559564319,39.624417605544,15.6728612711884));
#21121=CARTESIAN_POINT('Ctrl Pts',(4.16345512282173,39.3407531162089,20.0005126028173));
#21122=CARTESIAN_POINT('Ctrl Pts',(-5.76138869367294,39.0570886268737,19.6000322258829));
#21123=CARTESIAN_POINT('Ctrl Pts',(-14.3242371899018,38.7734241375386,14.5660939123227));
#21124=CARTESIAN_POINT('Ctrl Pts',(-19.500828473455,38.4897596482035,6.08872332958053));
#21125=CARTESIAN_POINT('Ctrl Pts',(-20.0674136396766,38.2060951588683,-3.82802465368487));
#21126=CARTESIAN_POINT('Ctrl Pts',(-15.8900516570147,37.9224306695332,-12.8398255935468));
#21127=CARTESIAN_POINT('Ctrl Pts',(-7.95627309729745,37.638766180198,-18.8162850035974));
#21128=CARTESIAN_POINT('Ctrl Pts',(1.8583726111394,37.3551016908629,-20.344564732932));
#21129=CARTESIAN_POINT('Ctrl Pts',(11.2336980560769,37.0714372015277,-17.0633786491032));
#21130=CARTESIAN_POINT('Ctrl Pts',(17.9533713663584,36.7877727121926,-9.74840086944935));
#21131=CARTESIAN_POINT('Ctrl Pts',(20.4288582345403,36.5041082228574,-0.128895992558966));
#21132=CARTESIAN_POINT('Ctrl Pts',(18.0749522604215,36.2204437335223,9.52107996550914));
#21133=CARTESIAN_POINT('Ctrl Pts',(11.4481180581729,35.9367792441871,16.9202676060106));
#21134=CARTESIAN_POINT('Ctrl Pts',(2.11494271656859,35.653114754852,20.3194950794811));
#21135=CARTESIAN_POINT('Ctrl Pts',(-7.71820618957644,35.3694502655168,18.9151832136093));
#21136=CARTESIAN_POINT('Ctrl Pts',(-15.7267671033322,35.0857857761817,13.0393120888398));
#21137=CARTESIAN_POINT('Ctrl Pts',(-20.0175119664913,34.8021212868465,4.08094070044942));
#21138=CARTESIAN_POINT('Ctrl Pts',(-19.5761065183645,34.5184567975114,-5.84216717555893));
#21139=CARTESIAN_POINT('Ctrl Pts',(-14.5068990723497,34.2347923081762,-14.3841837400463));
#21140=CARTESIAN_POINT('Ctrl Pts',(-6.00825326975288,33.9511278188411,-19.5257715277998));
#21141=CARTESIAN_POINT('Ctrl Pts',(3.91074720947659,33.6674633295059,-20.0514569816771));
#21142=CARTESIAN_POINT('Ctrl Pts',(12.9052441121519,33.3837988401708,-15.8369667826554));
#21143=CARTESIAN_POINT('Ctrl Pts',(18.8489362599963,33.1001343508356,-7.87861062578073));
#21144=CARTESIAN_POINT('Ctrl Pts',(20.3367264736328,32.8164698615006,1.94225587307272));
#21145=CARTESIAN_POINT('Ctrl Pts',(17.0169107711485,32.5328053721653,11.3039667992308));
#21146=CARTESIAN_POINT('Ctrl Pts',(9.67427460687796,32.2491408828303,17.9934245010726));
#21147=CARTESIAN_POINT('Ctrl Pts',(0.0446623068153865,31.965476393495,20.4292063130764));
#21148=CARTESIAN_POINT('Ctrl Pts',(-9.59556289662872,31.68181190416,18.0355545473434));
#21149=CARTESIAN_POINT('Ctrl Pts',(-16.9672830312041,31.3981474148247,11.3782054503749));
#21150=CARTESIAN_POINT('Ctrl Pts',(-20.3281454995571,31.1144829254897,2.03120739099156));
#21151=CARTESIAN_POINT('Ctrl Pts',(-18.8829913196902,30.8308184361545,-7.79629771540332));
#21152=CARTESIAN_POINT('Ctrl Pts',(-12.9747526115673,30.5471539468193,-15.7800946999417));
#21153=CARTESIAN_POINT('Ctrl Pts',(-3.99750972752267,30.2634894574842,-20.034840842762));
#21154=CARTESIAN_POINT('Ctrl Pts',(2.61454075052372,30.0743797979274,-19.7113420388087));
#21155=CARTESIAN_POINT('Ctrl Pts',(5.68902642746934,29.979824968149,-18.779987294375));
#21156=CARTESIAN_POINT('',(-19.6089934578411,47.414845301517,4.04252303732519E-5));
#21157=CARTESIAN_POINT('',(19.6068005549111,49.2291059875495,3.98926903720671E-5));
#21158=CARTESIAN_POINT('Ctrl Pts',(-19.6089934578411,47.414845301517,4.04252303727256E-5));
#21159=CARTESIAN_POINT('Ctrl Pts',(-19.6089556775713,47.4169744912199,0.0740829511814416));
#21160=CARTESIAN_POINT('Ctrl Pts',(-19.6085095386962,47.4193303165616,0.155450747792003));
#21161=CARTESIAN_POINT('Ctrl Pts',(-19.6073730914637,47.4219110165096,0.24413255737823));
#21162=CARTESIAN_POINT('Ctrl Pts',(-19.6071988486257,47.4223066956665,0.257729466884036));
#21163=CARTESIAN_POINT('Ctrl Pts',(-19.6070082794532,47.4227076611473,0.271498298610337));
#21164=CARTESIAN_POINT('Ctrl Pts',(-19.6068002602365,47.4231139066304,0.285438995874778));
#21165=CARTESIAN_POINT('Ctrl Pts',(-19.606800252813,47.423113921128,0.285439493371015));
#21166=CARTESIAN_POINT('Ctrl Pts',(-19.6068002453894,47.4231139356255,0.285439990867488));
#21167=CARTESIAN_POINT('Ctrl Pts',(-19.6068002379659,47.423113950123,0.285440488364167));
#21168=CARTESIAN_POINT('Ctrl Pts',(-19.6066825872437,47.4233437117449,0.293324974946098));
#21169=CARTESIAN_POINT('Ctrl Pts',(-19.6065593553122,47.4235751633091,0.301264436385551));
#21170=CARTESIAN_POINT('Ctrl Pts',(-19.6064303373129,47.4238083032787,0.309258861774044));
#21171=CARTESIAN_POINT('Ctrl Pts',(-19.6061001399297,47.4244049813255,0.329719094891991));
#21172=CARTESIAN_POINT('Ctrl Pts',(-19.6057320515704,47.4250127184821,0.350539347975303));
#21173=CARTESIAN_POINT('Ctrl Pts',(-19.6053225575492,47.4256314890143,0.371719422170789));
#21174=CARTESIAN_POINT('Ctrl Pts',(-19.6034436684735,47.4284706054194,0.468900352715594));
#21175=CARTESIAN_POINT('Ctrl Pts',(-19.6006971269794,47.4315420310069,0.573657472527128));
#21176=CARTESIAN_POINT('Ctrl Pts',(-19.5967131196554,47.4348438572691,0.685964395720979));
#21177=CARTESIAN_POINT('Ctrl Pts',(-19.5927334914384,47.4381420542581,0.79814787435122));
#21178=CARTESIAN_POINT('Ctrl Pts',(-19.5875190243103,47.4416701464421,0.917864862143259));
#21179=CARTESIAN_POINT('Ctrl Pts',(-19.5806513691897,47.4454261914517,1.0450740801507));
#21180=CARTESIAN_POINT('Ctrl Pts',(-19.5738013204621,47.4491726072061,1.17195717585558));
#21181=CARTESIAN_POINT('Ctrl Pts',(-19.565306435898,47.4531458088114,1.30629445970044));
#21182=CARTESIAN_POINT('Ctrl Pts',(-19.5547036042941,47.4573438206333,1.44802544213585));
#21183=CARTESIAN_POINT('Ctrl Pts',(-19.5441738467645,47.4615129000115,1.58877962321041));
#21184=CARTESIAN_POINT('Ctrl Pts',(-19.5315649440922,47.4659037012008,1.73682627327301));
#21185=CARTESIAN_POINT('Ctrl Pts',(-19.5163779644863,47.4705142416668,1.8920819858303));
#21186=CARTESIAN_POINT('Ctrl Pts',(-19.5109168898013,47.472172142479,1.94791027187292));
#21187=CARTESIAN_POINT('Ctrl Pts',(-19.5051220419754,47.4738584561359,2.0046704692123));
#21188=CARTESIAN_POINT('Ctrl Pts',(-19.4989688345819,47.4755730891391,2.06235779632072));
#21189=CARTESIAN_POINT('Ctrl Pts',(-19.4986951202735,47.4756493614889,2.06492391279197));
#21190=CARTESIAN_POINT('Ctrl Pts',(-19.4984206944406,47.4757256877972,2.06749186350311));
#21191=CARTESIAN_POINT('Ctrl Pts',(-19.498145554845,47.4758020680191,2.07006164800737));
#21192=CARTESIAN_POINT('Ctrl Pts',(-19.4959012145539,47.476425108876,2.09102362873829));
#21193=CARTESIAN_POINT('Ctrl Pts',(-19.4936093827647,47.4770517370582,2.11210762761986));
#21194=CARTESIAN_POINT('Ctrl Pts',(-19.4912688376452,47.4776819282169,2.13331339705227));
#21195=CARTESIAN_POINT('Ctrl Pts',(-19.4873514227491,47.4787366911487,2.16880589679594));
#21196=CARTESIAN_POINT('Ctrl Pts',(-19.4832975492979,47.4798014339628,2.20463952085487));
#21197=CARTESIAN_POINT('Ctrl Pts',(-19.4791014039938,47.4808760360715,2.24081304570861));
#21198=CARTESIAN_POINT('Ctrl Pts',(-19.4773487606475,47.4813248752082,2.25592198094583));
#21199=CARTESIAN_POINT('Ctrl Pts',(-19.4755712978544,47.4817754364222,2.2710902157842));
#21200=CARTESIAN_POINT('Ctrl Pts',(-19.4737685817764,47.4822277056714,2.28631765265798));
#21201=CARTESIAN_POINT('Ctrl Pts',(-19.4722110564307,47.4826184609475,2.29947397781122));
#21202=CARTESIAN_POINT('Ctrl Pts',(-19.4703630855354,47.4830773119233,2.31492550950516));
#21203=CARTESIAN_POINT('Ctrl Pts',(-19.4691262319504,47.4833823263582,2.32519634087596));
#21204=CARTESIAN_POINT('Ctrl Pts',(-19.4689315224152,47.4834303427278,2.32681320873093));
#21205=CARTESIAN_POINT('Ctrl Pts',(-19.4687520664875,47.4834745467189,2.32830170081285));
#21206=CARTESIAN_POINT('Ctrl Pts',(-19.468591477928,47.483514072523,2.32963266295098));
#21207=CARTESIAN_POINT('Ctrl Pts',(-19.4662300870586,47.4840952837451,2.34920393160118));
#21208=CARTESIAN_POINT('Ctrl Pts',(-19.4638386230098,47.484676809615,2.36877757336803));
#21209=CARTESIAN_POINT('Ctrl Pts',(-19.4614170373804,47.4852586337289,2.38835349770635));
#21210=CARTESIAN_POINT('Ctrl Pts',(-19.4517306948627,47.4875859301847,2.46665719505933));
#21211=CARTESIAN_POINT('Ctrl Pts',(-19.4415624083915,47.4899179978654,2.54499741035017));
#21212=CARTESIAN_POINT('Ctrl Pts',(-19.4309090683148,47.4922537865292,2.62336834705384));
#21213=CARTESIAN_POINT('Ctrl Pts',(-19.4096023881614,47.4969253638568,2.78011022046119));
#21214=CARTESIAN_POINT('Ctrl Pts',(-19.3863555156713,47.501611814652,2.93697493922955));
#21215=CARTESIAN_POINT('Ctrl Pts',(-19.3611432635056,47.5063045990459,3.09391538838612));
#21216=CARTESIAN_POINT('Ctrl Pts',(-19.3543784747667,47.5075637366593,3.13602463654639));
#21217=CARTESIAN_POINT('Ctrl Pts',(-19.3474721900065,47.5088233278252,3.17813933074798));
#21218=CARTESIAN_POINT('Ctrl Pts',(-19.3404239200627,47.5100832088195,3.22025855137352));
#21219=CARTESIAN_POINT('Ctrl Pts',(-19.2949346264506,47.5182144377484,3.49209456347721));
#21220=CARTESIAN_POINT('Ctrl Pts',(-19.2435310150949,47.5263575685175,3.76412032957701));
#21221=CARTESIAN_POINT('Ctrl Pts',(-19.18614843845,47.5345299395062,4.03609008645303));
#21222=CARTESIAN_POINT('Ctrl Pts',(-19.1530116217609,47.539249252845,4.19314493664491));
#21223=CARTESIAN_POINT('Ctrl Pts',(-19.117880996577,47.5439783554162,4.35018085292044));
#21224=CARTESIAN_POINT('Ctrl Pts',(-19.080744320986,47.5487208626531,4.50714827327166));
#21225=CARTESIAN_POINT('Ctrl Pts',(-19.0597320808502,47.5514042127193,4.59596174613737));
#21226=CARTESIAN_POINT('Ctrl Pts',(-19.03796580324,47.5541065139319,4.68521086343503));
#21227=CARTESIAN_POINT('Ctrl Pts',(-19.0156657796235,47.5567991827617,4.77396763869898));
#21228=CARTESIAN_POINT('Ctrl Pts',(-18.9985531210433,47.5588654909928,4.84207807740965));
#21229=CARTESIAN_POINT('Ctrl Pts',(-18.9811272051754,47.5609261270502,4.90989880457648));
#21230=CARTESIAN_POINT('Ctrl Pts',(-18.9635077642706,47.5629681762463,4.97701562724018));
#21231=CARTESIAN_POINT('Ctrl Pts',(-18.9363121731062,47.5661200773411,5.08061038256057));
#21232=CARTESIAN_POINT('Ctrl Pts',(-18.908272983639,47.5692688831737,5.1839855257256));
#21233=CARTESIAN_POINT('Ctrl Pts',(-18.8793950248166,47.5724157889063,5.28712765620119));
#21234=CARTESIAN_POINT('Ctrl Pts',(-18.8662407515583,47.5738492440261,5.33411019319626));
#21235=CARTESIAN_POINT('Ctrl Pts',(-18.8529124387785,47.5752823037523,5.38104438262763));
#21236=CARTESIAN_POINT('Ctrl Pts',(-18.8394105401826,47.5767150816165,5.42792896331552));
#21237=CARTESIAN_POINT('Ctrl Pts',(-18.7940956554326,47.581523750807,5.5852823425698));
#21238=CARTESIAN_POINT('Ctrl Pts',(-18.7468255244043,47.5863292446178,5.74207690058199));
#21239=CARTESIAN_POINT('Ctrl Pts',(-18.6976171204215,47.5911358549068,5.89826521212776));
#21240=CARTESIAN_POINT('Ctrl Pts',(-18.6015587983794,47.6005187017723,6.20315596076722));
#21241=CARTESIAN_POINT('Ctrl Pts',(-18.4981146853769,47.6099058464766,6.50573619081258));
#21242=CARTESIAN_POINT('Ctrl Pts',(-18.3874126692221,47.6193292367636,6.80564653550763));
#21243=CARTESIAN_POINT('Ctrl Pts',(-18.3320616611447,47.6240409319071,6.95560170785509));
#21244=CARTESIAN_POINT('Ctrl Pts',(-18.2748962006689,47.6287616884589,7.10488932699131));
#21245=CARTESIAN_POINT('Ctrl Pts',(-18.2159324473777,47.6334954544663,7.25346401095374));
#21246=CARTESIAN_POINT('Ctrl Pts',(-18.1950271818549,47.6351737844536,7.30614032555095));
#21247=CARTESIAN_POINT('Ctrl Pts',(-18.1737288104893,47.6368679975299,7.35913926778749));
#21248=CARTESIAN_POINT('Ctrl Pts',(-18.1526134067615,47.6385302944489,7.41104141569711));
#21249=CARTESIAN_POINT('Ctrl Pts',(-18.143950584169,47.6392122697259,7.43233483283025));
#21250=CARTESIAN_POINT('Ctrl Pts',(-18.1353191309221,47.6398888730844,7.4534438767982));
#21251=CARTESIAN_POINT('Ctrl Pts',(-18.1267611591521,47.6405568038892,7.47427149871655));
#21252=CARTESIAN_POINT('Ctrl Pts',(-18.1263696387264,47.6405873611941,7.47522434591184));
#21253=CARTESIAN_POINT('Ctrl Pts',(-18.1259780268046,47.640617919135,7.47617720069716));
#21254=CARTESIAN_POINT('Ctrl Pts',(-18.1255863233728,47.6406484777128,7.47713006305218));
#21255=CARTESIAN_POINT('Ctrl Pts',(-18.1174732394928,47.6412814165256,7.49686604590529));
#21256=CARTESIAN_POINT('Ctrl Pts',(-18.1093208991585,47.6419146298062,7.51660527669958));
#21257=CARTESIAN_POINT('Ctrl Pts',(-18.1011291810358,47.6425481266662,7.53634757405641));
#21258=CARTESIAN_POINT('Ctrl Pts',(-18.0799995854084,47.6441821590247,7.58727056159768));
#21259=CARTESIAN_POINT('Ctrl Pts',(-18.058608000093,47.6458180783084,7.63821395507403));
#21260=CARTESIAN_POINT('Ctrl Pts',(-18.0369523442986,47.6474560406587,7.68917460795981));
#21261=CARTESIAN_POINT('Ctrl Pts',(-17.9132010857417,47.6568161775319,7.98038929069163));
#21262=CARTESIAN_POINT('Ctrl Pts',(-17.7808233642577,47.666242464223,8.27217609828221));
#21263=CARTESIAN_POINT('Ctrl Pts',(-17.6394474616283,47.675771504254,8.56390531916578));
#21264=CARTESIAN_POINT('Ctrl Pts',(-17.5794756515095,47.6798137332954,8.68765716877759));
#21265=CARTESIAN_POINT('Ctrl Pts',(-17.5178847074463,47.6838744565726,8.81139803180419));
#21266=CARTESIAN_POINT('Ctrl Pts',(-17.4546464837561,47.6879564537608,8.93507700694774));
#21267=CARTESIAN_POINT('Ctrl Pts',(-17.4097272619882,47.6908559681092,9.02292835678502));
#21268=CARTESIAN_POINT('Ctrl Pts',(-17.3639769065921,47.6937662161004,9.11074844598999));
#21269=CARTESIAN_POINT('Ctrl Pts',(-17.3173853730289,47.6966881940382,9.19851850495314));
#21270=CARTESIAN_POINT('Ctrl Pts',(-17.279752892032,47.6990483069343,9.26941132224017));
#21271=CARTESIAN_POINT('Ctrl Pts',(-17.2415716267885,47.701416068879,9.34027148933089));
#21272=CARTESIAN_POINT('Ctrl Pts',(-17.2028362992203,47.7037920015933,9.41108889986026));
#21273=CARTESIAN_POINT('Ctrl Pts',(-17.1868555967328,47.7047722198132,9.44030543266521));
#21274=CARTESIAN_POINT('Ctrl Pts',(-17.1707806613984,47.7057538730056,9.46951466012212));
#21275=CARTESIAN_POINT('Ctrl Pts',(-17.1546110691823,47.7067369320053,9.4987158130276));
#21276=CARTESIAN_POINT('Ctrl Pts',(-17.1546108251852,47.7067369468395,9.49871625366919));
#21277=CARTESIAN_POINT('Ctrl Pts',(-17.1546105811882,47.7067369616737,9.49871669431082));
#21278=CARTESIAN_POINT('Ctrl Pts',(-17.1546103371911,47.706736976508,9.4987171349524));
#21279=CARTESIAN_POINT('Ctrl Pts',(-17.1311466139537,47.7081634949326,9.54109097061028));
#21280=CARTESIAN_POINT('Ctrl Pts',(-17.1074835732669,47.7095929734803,9.58344780030872));
#21281=CARTESIAN_POINT('Ctrl Pts',(-17.0836204965001,47.7110253171656,9.62578556650699));
#21282=CARTESIAN_POINT('Ctrl Pts',(-17.0570832731909,47.7126181722951,9.67286779177921));
#21283=CARTESIAN_POINT('Ctrl Pts',(-17.0300154324501,47.7142308389502,9.72041890126953));
#21284=CARTESIAN_POINT('Ctrl Pts',(-17.0031968346263,47.7158177209061,9.76707694400707));
#21285=CARTESIAN_POINT('Ctrl Pts',(-16.989279917709,47.7166411981245,9.79128910112925));
#21286=CARTESIAN_POINT('Ctrl Pts',(-16.9754308827189,47.7174577317306,9.81526120125483));
#21287=CARTESIAN_POINT('Ctrl Pts',(-16.9617634779707,47.7182609493699,9.8388056900564));
#21288=CARTESIAN_POINT('Ctrl Pts',(-16.925163849782,47.7204118673748,9.9018549339988));
#21289=CARTESIAN_POINT('Ctrl Pts',(-16.8882015108382,47.7225663804009,9.96471297485562));
#21290=CARTESIAN_POINT('Ctrl Pts',(-16.850878422139,47.724723678711,10.0273756052323));
#21291=CARTESIAN_POINT('Ctrl Pts',(-16.8344160612243,47.7256752136621,10.0550146585122));
#21292=CARTESIAN_POINT('Ctrl Pts',(-16.8178835185176,47.7266272917777,10.0826156950673));
#21293=CARTESIAN_POINT('Ctrl Pts',(-16.8012809639052,47.7275798430016,10.1101783512797));
#21294=CARTESIAN_POINT('Ctrl Pts',(-16.7732376977788,47.7291887910276,10.1567342531491));
#21295=CARTESIAN_POINT('Ctrl Pts',(-16.7449946844022,47.7307990889712,10.20318065507));
#21296=CARTESIAN_POINT('Ctrl Pts',(-16.7165527514189,47.7324103993351,10.2495157952814));
#21297=CARTESIAN_POINT('Ctrl Pts',(-16.5496396454556,47.7418664661104,10.5214362084433));
#21298=CARTESIAN_POINT('Ctrl Pts',(-16.3758758664424,47.7513573419177,10.7895243776525));
#21299=CARTESIAN_POINT('Ctrl Pts',(-16.195424893882,47.7608142663661,11.0534305510246));
#21300=CARTESIAN_POINT('Ctrl Pts',(-16.0149739213216,47.7702711908145,11.3173367243967));
#21301=CARTESIAN_POINT('Ctrl Pts',(-15.8278358701411,47.7796940548303,11.5770610428877));
#21302=CARTESIAN_POINT('Ctrl Pts',(-15.6341695259738,47.78901450379,11.8322583088012));
#21303=CARTESIAN_POINT('Ctrl Pts',(-15.6099612329529,47.79017955991,11.8641579670404));
#21304=CARTESIAN_POINT('Ctrl Pts',(-15.5856509246782,47.7913430182942,11.8959868997612));
#21305=CARTESIAN_POINT('Ctrl Pts',(-15.5612389099878,47.7925047460891,11.9277444276542));
#21306=CARTESIAN_POINT('Ctrl Pts',(-15.5490329026426,47.7930856099865,11.9436231916006));
#21307=CARTESIAN_POINT('Ctrl Pts',(-15.5368014686577,47.7936660412426,11.9594841043682));
#21308=CARTESIAN_POINT('Ctrl Pts',(-15.524544645385,47.7942460235431,11.9753270828774));
#21309=CARTESIAN_POINT('Ctrl Pts',(-15.5184162337486,47.7945360146934,11.9832485721321));
#21310=CARTESIAN_POINT('Ctrl Pts',(-15.5115121387594,47.7948620830923,11.9921547556926));
#21311=CARTESIAN_POINT('Ctrl Pts',(-15.5081879124936,47.7950190570906,11.9964395106522));
#21312=CARTESIAN_POINT('Ctrl Pts',(-15.5048636862279,47.7951760310889,12.0007242656117));
#21313=CARTESIAN_POINT('Ctrl Pts',(-15.5015058888889,47.7953346125775,12.0050488282224));
#21314=CARTESIAN_POINT('Ctrl Pts',(-15.4981144257836,47.795494810852,12.0094131255863));
#21315=CARTESIAN_POINT('Ctrl Pts',(-15.4955995654925,47.7956136021427,12.012649368411));
#21316=CARTESIAN_POINT('Ctrl Pts',(-15.4930661906205,47.7957332785343,12.0159074566665));
#21317=CARTESIAN_POINT('Ctrl Pts',(-15.4905142585235,47.7958538393637,12.019187356374));
#21318=CARTESIAN_POINT('Ctrl Pts',(-15.4892335152947,47.7959143454665,12.0208334461531));
#21319=CARTESIAN_POINT('Ctrl Pts',(-15.4879480979518,47.7959750743433,12.0224850296988));
#21320=CARTESIAN_POINT('Ctrl Pts',(-15.4866580010435,47.7960360259005,12.024142102662));
#21321=CARTESIAN_POINT('Ctrl Pts',(-15.4799442732451,47.7963532208039,12.0327655919097));
#21322=CARTESIAN_POINT('Ctrl Pts',(-15.473103813444,47.7966764445403,12.0415377467151));
#21323=CARTESIAN_POINT('Ctrl Pts',(-15.4661358402898,47.7970056859806,12.050457941198));
#21324=CARTESIAN_POINT('Ctrl Pts',(-15.4483277290061,47.7978471312728,12.0732553619845));
#21325=CARTESIAN_POINT('Ctrl Pts',(-15.4296868200371,47.7987278818606,12.09701979879));
#21326=CARTESIAN_POINT('Ctrl Pts',(-15.410199330508,47.7996477521465,12.1217400917713));
#21327=CARTESIAN_POINT('Ctrl Pts',(-15.362735142192,47.8018882098726,12.1819494193781));
#21328=CARTESIAN_POINT('Ctrl Pts',(-15.3102512800501,47.8043606839108,12.2478316834328));
#21329=CARTESIAN_POINT('Ctrl Pts',(-15.252522171511,47.8070619395728,12.319199401835));
#21330=CARTESIAN_POINT('Ctrl Pts',(-15.2336330416603,47.8079457981712,12.3425511239412));
#21331=CARTESIAN_POINT('Ctrl Pts',(-15.2141820639659,47.8088541504704,12.3664898243901));
#21332=CARTESIAN_POINT('Ctrl Pts',(-15.1941605264955,47.8097868830172,12.3910080326062));
#21333=CARTESIAN_POINT('Ctrl Pts',(-15.1332042968128,47.8126266179496,12.4656545243475));
#21334=CARTESIAN_POINT('Ctrl Pts',(-15.0669618185619,47.8156920102463,12.5456750708591));
#21335=CARTESIAN_POINT('Ctrl Pts',(-14.9951651687925,47.8189804912075,12.6308337322839));
#21336=CARTESIAN_POINT('Ctrl Pts',(-14.9238043353964,47.8222490105987,12.7154754679315));
#21337=CARTESIAN_POINT('Ctrl Pts',(-14.8469563256682,47.8257379182441,12.8051933039757));
#21338=CARTESIAN_POINT('Ctrl Pts',(-14.7643285193556,47.8294446909117,12.8997136071292));
#21339=CARTESIAN_POINT('Ctrl Pts',(-14.7221989415841,47.8313346692901,12.947906832151));
#21340=CARTESIAN_POINT('Ctrl Pts',(-14.6785663417542,47.8332812866349,12.9973478603596));
#21341=CARTESIAN_POINT('Ctrl Pts',(-14.6333892488489,47.8352842048003,13.0479959419459));
#21342=CARTESIAN_POINT('Ctrl Pts',(-14.6187801698276,47.8359318956513,13.0643741942544));
#21343=CARTESIAN_POINT('Ctrl Pts',(-14.6040095690355,47.8365854739103,13.0808786443125));
#21344=CARTESIAN_POINT('Ctrl Pts',(-14.5890760064496,47.8372449281421,13.0975078434137));
#21345=CARTESIAN_POINT('Ctrl Pts',(-14.5356030712314,47.8396062503795,13.1570523815073));
#21346=CARTESIAN_POINT('Ctrl Pts',(-14.4800408942343,47.8420429982471,13.218197027061));
#21347=CARTESIAN_POINT('Ctrl Pts',(-14.4223216209083,47.8445550877342,13.2808721146437));
#21348=CARTESIAN_POINT('Ctrl Pts',(-14.3489934304829,47.8477465169685,13.3604963110752));
#21349=CARTESIAN_POINT('Ctrl Pts',(-14.2721838886993,47.8510595464393,13.4425911750516));
#21350=CARTESIAN_POINT('Ctrl Pts',(-14.1917476922755,47.8544940068082,13.5269996139955));
#21351=CARTESIAN_POINT('Ctrl Pts',(-14.1198724729772,47.8575629310383,13.6024243024996));
#21352=CARTESIAN_POINT('Ctrl Pts',(-14.0451014072404,47.8607288874082,13.6796962044303));
#21353=CARTESIAN_POINT('Ctrl Pts',(-13.9673270002656,47.863992259819,13.7586923463202));
#21354=CARTESIAN_POINT('Ctrl Pts',(-13.928439796778,47.8656239460243,13.7981904172655));
#21355=CARTESIAN_POINT('Ctrl Pts',(-13.888801707283,47.8672800679231,13.8381194949958));
#21356=CARTESIAN_POINT('Ctrl Pts',(-13.8483990006249,47.8689606024313,13.8784630167364));
#21357=CARTESIAN_POINT('Ctrl Pts',(-13.8226559326814,47.8700313750999,13.9041683743016));
#21358=CARTESIAN_POINT('Ctrl Pts',(-13.7961181274972,47.8711322446115,13.9305194612486));
#21359=CARTESIAN_POINT('Ctrl Pts',(-13.7705205243278,47.8721910408338,13.9557976725599));
#21360=CARTESIAN_POINT('Ctrl Pts',(-13.755943721934,47.8727939825704,13.9701925941747));
#21361=CARTESIAN_POINT('Ctrl Pts',(-13.7416725380578,47.873383280673,13.9842403290761));
#21362=CARTESIAN_POINT('Ctrl Pts',(-13.7280326156645,47.8739456081977,13.9976288762919));
#21363=CARTESIAN_POINT('Ctrl Pts',(-13.6881985659633,47.8755878303395,14.0367288095501));
#21364=CARTESIAN_POINT('Ctrl Pts',(-13.648431525508,47.8772193785014,14.0754305495902));
#21365=CARTESIAN_POINT('Ctrl Pts',(-13.6087387694507,47.8788403681359,14.1137385579582));
#21366=CARTESIAN_POINT('Ctrl Pts',(-13.5924750930755,47.879504551061,14.1294348489836));
#21367=CARTESIAN_POINT('Ctrl Pts',(-13.5762238860293,47.8801669612963,14.1450650383339));
#21368=CARTESIAN_POINT('Ctrl Pts',(-13.5599856407617,47.8808276068118,14.160629434832));
#21369=CARTESIAN_POINT('Ctrl Pts',(-13.4072855808786,47.8870401382844,14.3069928034196));
#21370=CARTESIAN_POINT('Ctrl Pts',(-13.2557346340403,47.8930966147524,14.4475375162328));
#21371=CARTESIAN_POINT('Ctrl Pts',(-13.105722657114,47.899003660849,14.582524524679));
#21372=CARTESIAN_POINT('Ctrl Pts',(-12.9370808431818,47.9056442970776,14.7342754343602));
#21373=CARTESIAN_POINT('Ctrl Pts',(-12.7703846865628,47.9120960789574,14.8790026222954));
#21374=CARTESIAN_POINT('Ctrl Pts',(-12.6061370783175,47.9183683362015,15.0170849668245));
#21375=CARTESIAN_POINT('Ctrl Pts',(-12.4381628305103,47.9247829056671,15.1583002831725));
#21376=CARTESIAN_POINT('Ctrl Pts',(-12.2727494215372,47.9310097118164,15.2925661070597));
#21377=CARTESIAN_POINT('Ctrl Pts',(-12.1103805722522,47.9370586550125,15.4202922065005));
#21378=CARTESIAN_POINT('Ctrl Pts',(-12.0709671940729,47.9385269741318,15.4512964113267));
#21379=CARTESIAN_POINT('Ctrl Pts',(-12.0317329673238,47.9399848127455,15.4819152869272));
#21380=CARTESIAN_POINT('Ctrl Pts',(-11.9926843529186,47.9414323117929,15.5121547016217));
#21381=CARTESIAN_POINT('Ctrl Pts',(-11.8265343630003,47.9475913511285,15.640821967366));
#21382=CARTESIAN_POINT('Ctrl Pts',(-11.6637505422784,47.9535622440707,15.7626171777793));
#21383=CARTESIAN_POINT('Ctrl Pts',(-11.5047892685161,47.9593440007971,15.8779800202506));
#21384=CARTESIAN_POINT('Ctrl Pts',(-11.3425632176317,47.9652445043518,15.9957122069019));
#21385=CARTESIAN_POINT('Ctrl Pts',(-11.1843182125247,47.9709480229388,16.1067454661425));
#21386=CARTESIAN_POINT('Ctrl Pts',(-11.0304850641495,47.9764534451089,16.2115390401398));
#21387=CARTESIAN_POINT('Ctrl Pts',(-10.8993480473968,47.9811466120042,16.3008716502697));
#21388=CARTESIAN_POINT('Ctrl Pts',(-10.7714160869305,47.9856958223599,16.3856699028778));
#21389=CARTESIAN_POINT('Ctrl Pts',(-10.6469271497011,47.9901003571117,16.4662107804784));
#21390=CARTESIAN_POINT('Ctrl Pts',(-10.6469267308288,47.9901003719318,16.4662110514771));
#21391=CARTESIAN_POINT('Ctrl Pts',(-10.6469263119565,47.9901003867519,16.4662113224758));
#21392=CARTESIAN_POINT('Ctrl Pts',(-10.6469258930843,47.990100401572,16.4662115934745));
#21393=CARTESIAN_POINT('Ctrl Pts',(-10.5883033572367,47.9921745215146,16.5041387361415));
#21394=CARTESIAN_POINT('Ctrl Pts',(-10.5304439763166,47.9942165584851,16.5411217025153));
#21395=CARTESIAN_POINT('Ctrl Pts',(-10.4733716393505,47.9962264210991,16.5771902099358));
#21396=CARTESIAN_POINT('Ctrl Pts',(-10.3348883705827,48.0011032556456,16.6647087009016));
#21397=CARTESIAN_POINT('Ctrl Pts',(-10.2010369233357,48.0057838230337,16.7468393974389));
#21398=CARTESIAN_POINT('Ctrl Pts',(-10.0721147790009,48.0102566522277,16.8239800128916));
#21399=CARTESIAN_POINT('Ctrl Pts',(-9.98703102960993,48.0132085506791,16.8748899075951));
#21400=CARTESIAN_POINT('Ctrl Pts',(-9.90409329843675,48.0160699701305,16.9236257781094));
#21401=CARTESIAN_POINT('Ctrl Pts',(-9.8233770188881,48.0188376257724,16.9702947576433));
#21402=CARTESIAN_POINT('Ctrl Pts',(-9.77262185216515,48.0205779540473,16.9996406572596));
#21403=CARTESIAN_POINT('Ctrl Pts',(-9.72274490477658,48.0222813583519,17.0281693745889));
#21404=CARTESIAN_POINT('Ctrl Pts',(-9.67376344444512,48.0239472998315,17.0559066857302));
#21405=CARTESIAN_POINT('Ctrl Pts',(-9.64927271427932,48.0247802705714,17.069775341301));
#21406=CARTESIAN_POINT('Ctrl Pts',(-9.62500585125861,48.0256038861224,17.0834461370428));
#21407=CARTESIAN_POINT('Ctrl Pts',(-9.60096489584032,48.0264180776185,17.0969222117936));
#21408=CARTESIAN_POINT('Ctrl Pts',(-9.58894441813124,48.0268251733666,17.1036602491689));
#21409=CARTESIAN_POINT('Ctrl Pts',(-9.57698041703653,48.0272299137563,17.1103496057794));
#21410=CARTESIAN_POINT('Ctrl Pts',(-9.5650731434262,48.0276322921128,17.1169906696852));
#21411=CARTESIAN_POINT('Ctrl Pts',(-9.55381044913853,48.0280128884244,17.1232722312722));
#21412=CARTESIAN_POINT('Ctrl Pts',(-9.54322890941754,48.0283700095159,17.1291633827323));
#21413=CARTESIAN_POINT('Ctrl Pts',(-9.52856727740557,48.028864618478,17.137299147546));
#21414=CARTESIAN_POINT('Ctrl Pts',(-9.52772817225086,48.0288929256221,17.1377647684391));
#21415=CARTESIAN_POINT('Ctrl Pts',(-9.52687569588105,48.0289216830978,17.1382377285593));
#21416=CARTESIAN_POINT('Ctrl Pts',(-9.52600895287807,48.0289509210787,17.1387185166744));
#21417=CARTESIAN_POINT('Ctrl Pts',(-9.50457925573635,48.0296738124939,17.1506057123714));
#21418=CARTESIAN_POINT('Ctrl Pts',(-9.48309772279413,48.0303981752764,17.1624693922723));
#21419=CARTESIAN_POINT('Ctrl Pts',(-9.46156431321949,48.0311239781507,17.1743091366691));
#21420=CARTESIAN_POINT('Ctrl Pts',(-9.45416932514531,48.0313732328533,17.1783751331994));
#21421=CARTESIAN_POINT('Ctrl Pts',(-9.44676821893346,48.0316226574005,17.1824383068387));
#21422=CARTESIAN_POINT('Ctrl Pts',(-9.43936099299788,48.0318722505193,17.1864986405257));
#21423=CARTESIAN_POINT('Ctrl Pts',(-9.33941403431491,48.0352400528995,17.2412854131694));
#21424=CARTESIAN_POINT('Ctrl Pts',(-9.23835278058396,48.0386385465941,17.2955552088098));
#21425=CARTESIAN_POINT('Ctrl Pts',(-9.13617400416998,48.0420646056798,17.3492655883582));
#21426=CARTESIAN_POINT('Ctrl Pts',(-8.8953041126061,48.0501409842529,17.4758790960913));
#21427=CARTESIAN_POINT('Ctrl Pts',(-8.64822425093205,48.0583655821809,17.5993787429377));
#21428=CARTESIAN_POINT('Ctrl Pts',(-8.39490298033472,48.0666995634595,17.7191970455362));
#21429=CARTESIAN_POINT('Ctrl Pts',(-8.23650348182235,48.0719107265491,17.7941183460628));
#21430=CARTESIAN_POINT('Ctrl Pts',(-8.07566513822165,48.0771667259618,17.8676018116803));
#21431=CARTESIAN_POINT('Ctrl Pts',(-7.91238693639904,48.0824533675193,17.9394969357859));
#21432=CARTESIAN_POINT('Ctrl Pts',(-7.81924464886887,48.0854691398791,17.9805096138207));
#21433=CARTESIAN_POINT('Ctrl Pts',(-7.72530844482799,48.0884948505376,18.0210053157107));
#21434=CARTESIAN_POINT('Ctrl Pts',(-7.63058028251644,48.0915308538498,18.0609584477153));
#21435=CARTESIAN_POINT('Ctrl Pts',(-7.57566605370695,48.0932908350051,18.0841194104006));
#21436=CARTESIAN_POINT('Ctrl Pts',(-7.52048553962657,48.0950538716629,18.1070976085998));
#21437=CARTESIAN_POINT('Ctrl Pts',(-7.46503907103188,48.0968196263125,18.1298875491225));
#21438=CARTESIAN_POINT('Ctrl Pts',(-7.19260530070556,48.1054955836617,18.2418649135876));
#21439=CARTESIAN_POINT('Ctrl Pts',(-6.91374880538569,48.1142551732138,18.3493210118852));
#21440=CARTESIAN_POINT('Ctrl Pts',(-6.62855559606087,48.1231217820414,18.4516497193754));
#21441=CARTESIAN_POINT('Ctrl Pts',(-6.34872175568181,48.1318217689915,18.5520554592798));
#21442=CARTESIAN_POINT('Ctrl Pts',(-6.06278702553258,48.1406247853525,18.6475247241074));
#21443=CARTESIAN_POINT('Ctrl Pts',(-5.77087093634138,48.1495529071416,18.7374523728445));
#21444=CARTESIAN_POINT('Ctrl Pts',(-5.71937497695442,48.1511278878092,18.7533162142654));
#21445=CARTESIAN_POINT('Ctrl Pts',(-5.66769298176907,48.1527067617626,18.7690075206345));
#21446=CARTESIAN_POINT('Ctrl Pts',(-5.6158257374206,48.154289650364,18.7845228614034));
#21447=CARTESIAN_POINT('Ctrl Pts',(-5.45444075751974,48.159214809746,18.8327988588965));
#21448=CARTESIAN_POINT('Ctrl Pts',(-5.29126292432905,48.1641794074563,18.8793718924371));
#21449=CARTESIAN_POINT('Ctrl Pts',(-5.12632050334915,48.1691882344783,18.9241374627577));
#21450=CARTESIAN_POINT('Ctrl Pts',(-5.04384929285927,48.1716926479893,18.9465202479179));
#21451=CARTESIAN_POINT('Ctrl Pts',(-4.96093693816367,48.1742081346447,18.9684511516771));
#21452=CARTESIAN_POINT('Ctrl Pts',(-4.87758751702449,48.1767353256094,18.9899168260198));
#21453=CARTESIAN_POINT('Ctrl Pts',(-4.83710622881672,48.177962736003,19.0003423111374));
#21454=CARTESIAN_POINT('Ctrl Pts',(-4.79652184266874,48.1791929079624,19.0106580536625));
#21455=CARTESIAN_POINT('Ctrl Pts',(-4.75583484146527,48.1804259182125,19.0208625149641));
#21456=CARTESIAN_POINT('Ctrl Pts',(-4.75463535451151,48.1804622683898,19.0211633510503));
#21457=CARTESIAN_POINT('Ctrl Pts',(-4.75343577837415,48.1804986210339,19.021464090419));
#21458=CARTESIAN_POINT('Ctrl Pts',(-4.75223611306535,48.1805349761468,19.0217647330307));
#21459=CARTESIAN_POINT('Ctrl Pts',(-4.7447093325061,48.180763070562,19.0236509849283));
#21460=CARTESIAN_POINT('Ctrl Pts',(-4.73717904177641,48.1809912621596,19.0255334281022));
#21461=CARTESIAN_POINT('Ctrl Pts',(-4.72964524402216,48.1812195514392,19.0274120527834));
#21462=CARTESIAN_POINT('Ctrl Pts',(-4.71621315536207,48.1816265708396,19.0307614728367));
#21463=CARTESIAN_POINT('Ctrl Pts',(-4.7027699186747,48.1820339007463,19.0340987547799));
#21464=CARTESIAN_POINT('Ctrl Pts',(-4.68931555177979,48.1824415438774,19.0374238430514));
#21465=CARTESIAN_POINT('Ctrl Pts',(-4.67881522174043,48.1827596850019,19.0400188759157));
#21466=CARTESIAN_POINT('Ctrl Pts',(-4.66830811243624,48.1830780169081,19.0426064817715));
#21467=CARTESIAN_POINT('Ctrl Pts',(-4.65779423245929,48.1833965409173,19.0451866341782));
#21468=CARTESIAN_POINT('Ctrl Pts',(-4.64728035248262,48.1837150649265,19.0477667865848));
#21469=CARTESIAN_POINT('Ctrl Pts',(-4.63544965945947,48.1840734802221,19.0506584335172));
#21470=CARTESIAN_POINT('Ctrl Pts',(-4.62681716032489,48.1843349703412,19.052762176451));
#21471=CARTESIAN_POINT('Ctrl Pts',(-4.38243449646204,48.1917376530268,19.1123183135826));
#21472=CARTESIAN_POINT('Ctrl Pts',(-4.13201398733437,48.1992516046178,19.1683550715888));
#21473=CARTESIAN_POINT('Ctrl Pts',(-3.87562725575518,48.2068962173632,19.2202509129647));
#21474=CARTESIAN_POINT('Ctrl Pts',(-3.84220511745638,48.2078927560798,19.2270159665887));
#21475=CARTESIAN_POINT('Ctrl Pts',(-3.80868164495315,48.2088915151645,19.2337106012004));
#21476=CARTESIAN_POINT('Ctrl Pts',(-3.77505704398501,48.2098925375796,19.2403333935585));
#21477=CARTESIAN_POINT('Ctrl Pts',(-3.52435225296297,48.2173561537465,19.2897128873317));
#21478=CARTESIAN_POINT('Ctrl Pts',(-3.26802017234798,48.2249752366404,19.3351348925665));
#21479=CARTESIAN_POINT('Ctrl Pts',(-3.00617860954164,48.2327492070678,19.3759678581516));
#21480=CARTESIAN_POINT('Ctrl Pts',(-2.74940454999008,48.2403727253667,19.416010570334));
#21481=CARTESIAN_POINT('Ctrl Pts',(-2.48733209123363,48.2481451999194,19.4516401175287));
#21482=CARTESIAN_POINT('Ctrl Pts',(-2.22011163514236,48.2560661438946,19.4822304198736));
#21483=CARTESIAN_POINT('Ctrl Pts',(-2.02369608605522,48.2618882900841,19.5047152667289));
#21484=CARTESIAN_POINT('Ctrl Pts',(-1.82450000839525,48.2677906531148,19.5244769325055));
#21485=CARTESIAN_POINT('Ctrl Pts',(-1.6225976479409,48.2737730190614,19.5412560573557));
#21486=CARTESIAN_POINT('Ctrl Pts',(-1.62259714637052,48.2737730339229,19.5412560990387));
#21487=CARTESIAN_POINT('Ctrl Pts',(-1.62259664480014,48.2737730487845,19.5412561407218));
#21488=CARTESIAN_POINT('Ctrl Pts',(-1.62259614322973,48.273773063646,19.5412561824048));
#21489=CARTESIAN_POINT('Ctrl Pts',(-1.34650317085244,48.2819536970578,19.5642009069865));
#21490=CARTESIAN_POINT('Ctrl Pts',(-1.06534768634574,48.2902839316092,19.5815676792258));
#21491=CARTESIAN_POINT('Ctrl Pts',(-0.779370217736445,48.2987620358812,
19.5927980975424));
#21492=CARTESIAN_POINT('Ctrl Pts',(-0.499451710800718,48.3070605158314,
19.6037905786729));
#21493=CARTESIAN_POINT('Ctrl Pts',(-0.214913301082237,48.315500650432,19.6089038779094));
#21494=CARTESIAN_POINT('Ctrl Pts',(0.073971699171756,48.324080856316,19.6076074067514));
#21495=CARTESIAN_POINT('Ctrl Pts',(0.178002930781487,48.3271706996267,19.6071405306894));
#21496=CARTESIAN_POINT('Ctrl Pts',(0.282598039937303,48.3302727715094,19.6058357431535));
#21497=CARTESIAN_POINT('Ctrl Pts',(0.387743324321153,48.3333845743,19.6036652669853));
#21498=CARTESIAN_POINT('Ctrl Pts',(0.407311377526269,48.333963696064,19.6032613307234));
#21499=CARTESIAN_POINT('Ctrl Pts',(0.426898483126229,48.3345431548718,19.6028274108605));
#21500=CARTESIAN_POINT('Ctrl Pts',(0.446504548742319,48.3351229346155,19.6023633277751));
#21501=CARTESIAN_POINT('Ctrl Pts',(0.497869680224704,48.3366418759142,19.6011474954319));
#21502=CARTESIAN_POINT('Ctrl Pts',(0.549364951167527,48.3381630221988,19.5997246359407));
#21503=CARTESIAN_POINT('Ctrl Pts',(0.600988658330525,48.339686086004,19.5980915160768));
#21504=CARTESIAN_POINT('Ctrl Pts',(0.606526419113118,48.3398494675872,19.5979163285974));
#21505=CARTESIAN_POINT('Ctrl Pts',(0.612420305534747,48.340023320729,19.597726655132));
#21506=CARTESIAN_POINT('Ctrl Pts',(0.614889893609812,48.3400961758576,19.5976467704023));
#21507=CARTESIAN_POINT('Ctrl Pts',(0.617359481685016,48.3401690309863,19.5975668856726));
#21508=CARTESIAN_POINT('Ctrl Pts',(0.619836211080258,48.340242110457,19.5974863180597));
#21509=CARTESIAN_POINT('Ctrl Pts',(0.622320081347204,48.3403154141902,19.5974050593793));
#21510=CARTESIAN_POINT('Ctrl Pts',(0.627287821880816,48.3404620216565,19.5972425420186));
#21511=CARTESIAN_POINT('Ctrl Pts',(0.632284125901957,48.3406095261494,19.5970772604088));
#21512=CARTESIAN_POINT('Ctrl Pts',(0.637308989720448,48.3407579269873,19.5969091484768));
#21513=CARTESIAN_POINT('Ctrl Pts',(0.64735871735771,48.3410547286631,19.5965729246129));
#21514=CARTESIAN_POINT('Ctrl Pts',(0.657522684205948,48.3413551153512,19.5962253797908));
#21515=CARTESIAN_POINT('Ctrl Pts',(0.667800859120002,48.3416590811292,19.5958659761115));
#21516=CARTESIAN_POINT('Ctrl Pts',(0.688357208947693,48.3422670126851,19.5951471687529));
#21517=CARTESIAN_POINT('Ctrl Pts',(0.709370391398473,48.3428892547148,19.5943809312446));
#21518=CARTESIAN_POINT('Ctrl Pts',(0.730840145093005,48.3435257907363,19.5935628532915));
#21519=CARTESIAN_POINT('Ctrl Pts',(0.773779652482209,48.3447988627793,19.5919266973852));
#21520=CARTESIAN_POINT('Ctrl Pts',(0.81854545001086,48.3461290169306,19.5900832639709));
#21521=CARTESIAN_POINT('Ctrl Pts',(0.865134926830112,48.3475157988911,19.5879946739279));
#21522=CARTESIAN_POINT('Ctrl Pts',(0.959577606922868,48.3503269788826,19.5837608414245));
#21523=CARTESIAN_POINT('Ctrl Pts',(1.06151481247879,48.3533716433152,19.5785236511055));
#21524=CARTESIAN_POINT('Ctrl Pts',(1.17091639602677,48.3566430158433,19.5719267306021));
#21525=CARTESIAN_POINT('Ctrl Pts',(1.27739019999169,48.3598268406652,19.5655063553418));
#21526=CARTESIAN_POINT('Ctrl Pts',(1.39093441575385,48.3632254021318,19.5577978021926));
#21527=CARTESIAN_POINT('Ctrl Pts',(1.51150660732948,48.3668324235888,19.5484274187326));
#21528=CARTESIAN_POINT('Ctrl Pts',(1.52859185923998,48.3673435436856,19.5470996220009));
#21529=CARTESIAN_POINT('Ctrl Pts',(1.54581817138707,48.36785879503,19.5457383268847));
#21530=CARTESIAN_POINT('Ctrl Pts',(1.56318540382532,48.3683781577132,19.54434239562));
#21531=CARTESIAN_POINT('Ctrl Pts',(1.67020303511071,48.3715784928457,19.5357406072862));
#21532=CARTESIAN_POINT('Ctrl Pts',(1.78257242613239,48.3749348985056,19.5258256835988));
#21533=CARTESIAN_POINT('Ctrl Pts',(1.90025475600535,48.3784463462587,19.5143205904861));
#21534=CARTESIAN_POINT('Ctrl Pts',(2.03605926644974,48.3824985301642,19.5010438008484));
#21535=CARTESIAN_POINT('Ctrl Pts',(2.17893975397602,48.3867570784377,19.4856501568704));
#21536=CARTESIAN_POINT('Ctrl Pts',(2.32881406319456,48.3912200849968,19.4676718654615));
#21537=CARTESIAN_POINT('Ctrl Pts',(2.47996961485119,48.3957212448154,19.4495398816017));
#21538=CARTESIAN_POINT('Ctrl Pts',(2.63823950456953,48.400430373167,19.4287788744596));
#21539=CARTESIAN_POINT('Ctrl Pts',(2.80350940687305,48.4053455232784,19.40486373543));
#21540=CARTESIAN_POINT('Ctrl Pts',(2.96877930917601,48.4102606733899,19.3809485964005));
#21541=CARTESIAN_POINT('Ctrl Pts',(3.14104965217484,48.4153818442996,19.3538792577075));
#21542=CARTESIAN_POINT('Ctrl Pts',(3.32016981358157,48.4207071080769,19.3230861618013));
#21543=CARTESIAN_POINT('Ctrl Pts',(3.490040018632,48.4257573695478,19.2938832542412));
#21544=CARTESIAN_POINT('Ctrl Pts',(3.66607337108256,48.430988825193,19.2613276851649));
#21545=CARTESIAN_POINT('Ctrl Pts',(3.84810833211003,48.4364094176792,19.2249076305992));
#21546=CARTESIAN_POINT('Ctrl Pts',(4.0276813308334,48.4417566984548,19.1889801451584));
#21547=CARTESIAN_POINT('Ctrl Pts',(4.21309496728961,48.447288033653,19.1492918732803));
#21548=CARTESIAN_POINT('Ctrl Pts',(4.40415688435274,48.4530110775889,19.1053184930867));
#21549=CARTESIAN_POINT('Ctrl Pts',(4.59073859080393,48.458599921876,19.0623762446205));
#21550=CARTESIAN_POINT('Ctrl Pts',(4.78270697989921,48.4643715881627,19.0153473283217));
#21551=CARTESIAN_POINT('Ctrl Pts',(4.97984384495577,48.4703332508668,18.9637139995774));
#21552=CARTESIAN_POINT('Ctrl Pts',(5.13146836847937,48.4749185640534,18.9240010881107));
#21553=CARTESIAN_POINT('Ctrl Pts',(5.28614965565381,48.4796162669113,18.8815637634639));
#21554=CARTESIAN_POINT('Ctrl Pts',(5.4437709440962,48.4844296723398,18.8361550371954));
#21555=CARTESIAN_POINT('Ctrl Pts',(5.47549379429559,48.4853984180014,18.8270160799175));
#21556=CARTESIAN_POINT('Ctrl Pts',(5.50733567848795,48.4863718502319,18.8177567324875));
#21557=CARTESIAN_POINT('Ctrl Pts',(5.53929556423767,48.4873499960533,18.8083749333707));
#21558=CARTESIAN_POINT('Ctrl Pts',(5.61807336355902,48.4897610239218,18.7852497728526));
#21559=CARTESIAN_POINT('Ctrl Pts',(5.69756817939821,48.4922006869216,18.7613806682441));
#21560=CARTESIAN_POINT('Ctrl Pts',(5.77776381487207,48.4946693890478,18.7367363322919));
#21561=CARTESIAN_POINT('Ctrl Pts',(5.78990036173512,48.495042994405,18.733006738575));
#21562=CARTESIAN_POINT('Ctrl Pts',(5.80436144629731,48.4954884503367,18.728544313996));
#21563=CARTESIAN_POINT('Ctrl Pts',(5.81264168169371,48.4957435729886,18.725983000418));
#21564=CARTESIAN_POINT('Ctrl Pts',(5.81414729308409,48.4957899624392,18.7255172717627));
#21565=CARTESIAN_POINT('Ctrl Pts',(5.81544859330698,48.4958300589169,18.7251145444124));
#21566=CARTESIAN_POINT('Ctrl Pts',(5.81649448967659,48.4958622861932,18.7247907831801));
#21567=CARTESIAN_POINT('Ctrl Pts',(5.82329238034967,48.4960717500635,18.7226864700514));
#21568=CARTESIAN_POINT('Ctrl Pts',(5.83010471044428,48.4962816567711,18.7205735889233));
#21569=CARTESIAN_POINT('Ctrl Pts',(5.8369314599022,48.4964920069816,18.7184520901829));
#21570=CARTESIAN_POINT('Ctrl Pts',(5.85058495881817,48.4969127074024,18.7142090927019));
#21571=CARTESIAN_POINT('Ctrl Pts',(5.8642961352299,48.4973351817028,18.7099316248823));
#21572=CARTESIAN_POINT('Ctrl Pts',(5.87806482616515,48.4977594352087,18.705619287328));
#21573=CARTESIAN_POINT('Ctrl Pts',(5.90560220803565,48.4986079422207,18.6969946122194));
#21574=CARTESIAN_POINT('Ctrl Pts',(5.93336964867636,48.4994635639464,18.6882304599578));
#21575=CARTESIAN_POINT('Ctrl Pts',(5.96136580429926,48.5003263442404,18.6793235968347));
#21576=CARTESIAN_POINT('Ctrl Pts',(6.01735811554494,48.5020519048283,18.6615098705886));
#21577=CARTESIAN_POINT('Ctrl Pts',(6.0742652984273,48.5038060654077,18.6431253297332));
#21578=CARTESIAN_POINT('Ctrl Pts',(6.13207625124351,48.5055893873908,18.6241436040478));
#21579=CARTESIAN_POINT('Ctrl Pts',(6.24769815687605,48.5091560313569,18.5861801526771));
#21580=CARTESIAN_POINT('Ctrl Pts',(6.36693533145693,48.5128387698116,18.545828424341));
#21581=CARTESIAN_POINT('Ctrl Pts',(6.48968663365079,48.516641531544,18.502867145556));
#21582=CARTESIAN_POINT('Ctrl Pts',(6.64355776155993,48.5214083668157,18.4490143529183));
#21583=CARTESIAN_POINT('Ctrl Pts',(6.80295236044142,48.5263633902073,18.3910614904634));
#21584=CARTESIAN_POINT('Ctrl Pts',(6.96763575701979,48.5315170187148,18.3285465475596));
#21585=CARTESIAN_POINT('Ctrl Pts',(7.06570602520454,48.5345860453462,18.2913184034752));
#21586=CARTESIAN_POINT('Ctrl Pts',(7.16565113959535,48.5377255036715,18.2524717748727));
#21587=CARTESIAN_POINT('Ctrl Pts',(7.26741466018841,48.5409375978887,18.2119035647428));
#21588=CARTESIAN_POINT('Ctrl Pts',(7.43520004476988,48.5462336259783,18.1450156200378));
#21589=CARTESIAN_POINT('Ctrl Pts',(7.60793647119927,48.5517399839735,18.0734623533858));
#21590=CARTESIAN_POINT('Ctrl Pts',(7.78532561953728,48.5574508674278,17.9967441148492));
#21591=CARTESIAN_POINT('Ctrl Pts',(7.78532608426138,48.5574508823892,17.9967439138628));
#21592=CARTESIAN_POINT('Ctrl Pts',(7.78532654898548,48.5574508973506,17.9967437128763));
#21593=CARTESIAN_POINT('Ctrl Pts',(7.78532701370964,48.557450912312,17.9967435118898));
#21594=CARTESIAN_POINT('Ctrl Pts',(7.96915167810899,48.5633689816927,17.9172419886857));
#21595=CARTESIAN_POINT('Ctrl Pts',(8.15797275178797,48.5695066960481,17.8321925537011));
#21596=CARTESIAN_POINT('Ctrl Pts',(8.35142597884892,48.5758571405119,17.7410588365321));
#21597=CARTESIAN_POINT('Ctrl Pts',(8.54077442669944,48.5820728383353,17.6518588363307));
#21598=CARTESIAN_POINT('Ctrl Pts',(8.73456069968571,48.5884923321429,17.5568296996783));
#21599=CARTESIAN_POINT('Ctrl Pts',(8.93239396478415,48.5951090292573,17.455458726136));
#21600=CARTESIAN_POINT('Ctrl Pts',(8.9606688946816,48.5960547076646,17.4409704793332));
#21601=CARTESIAN_POINT('Ctrl Pts',(8.98902640621634,48.597004414197,17.426352675864));
#21602=CARTESIAN_POINT('Ctrl Pts',(9.01746527076417,48.5979581294733,17.4116038079692));
#21603=CARTESIAN_POINT('Ctrl Pts',(9.02084259152418,48.5980713900571,17.4098522732817));
#21604=CARTESIAN_POINT('Ctrl Pts',(9.02422105965119,48.5981847072781,17.4080988902545));
#21605=CARTESIAN_POINT('Ctrl Pts',(9.02760067304731,48.5982980810641,17.4063436563204));
#21606=CARTESIAN_POINT('Ctrl Pts',(9.03490673430285,48.5985431729513,17.4025491848417));
#21607=CARTESIAN_POINT('Ctrl Pts',(9.04221814785423,48.5987885292028,17.3987460633319));
#21608=CARTESIAN_POINT('Ctrl Pts',(9.04953489242888,48.59903414909,17.3949342658508));
#21609=CARTESIAN_POINT('Ctrl Pts',(9.23958869251509,48.6054141713055,17.2959221178873));
#21610=CARTESIAN_POINT('Ctrl Pts',(9.43323968559754,48.6119650046938,17.1910495216186));
#21611=CARTESIAN_POINT('Ctrl Pts',(9.63008975457294,48.6186618481951,17.0798450940841));
#21612=CARTESIAN_POINT('Ctrl Pts',(9.76413096180169,48.6232219328942,17.0041226125352));
#21613=CARTESIAN_POINT('Ctrl Pts',(9.89965447048064,48.6278497156859,16.9254642023223));
#21614=CARTESIAN_POINT('Ctrl Pts',(10.0365206530881,48.6325373586734,16.843721067677));
#21615=CARTESIAN_POINT('Ctrl Pts',(10.2054531282888,48.6383232666139,16.7428263849788));
#21616=CARTESIAN_POINT('Ctrl Pts',(10.3764323005539,48.6441995037389,16.637230846944));
#21617=CARTESIAN_POINT('Ctrl Pts',(10.5491720964089,48.6501458919409,16.5266472076895));
#21618=CARTESIAN_POINT('Ctrl Pts',(10.56266739296,48.6506104535192,16.5180078608728));
#21619=CARTESIAN_POINT('Ctrl Pts',(10.5761734214616,48.6510754413533,16.5093380668524));
#21620=CARTESIAN_POINT('Ctrl Pts',(10.5896900384014,48.6515408448892,16.5006376875168));
#21621=CARTESIAN_POINT('Ctrl Pts',(10.5910417000955,48.6515873852428,16.4997676495832));
#21622=CARTESIAN_POINT('Ctrl Pts',(10.591680788527,48.6516094368497,16.499356180104));
#21623=CARTESIAN_POINT('Ctrl Pts',(10.592126236953,48.6516247749455,16.4990693599286));
#21624=CARTESIAN_POINT('Ctrl Pts',(10.592571685379,48.6516401130413,16.4987825397532));
#21625=CARTESIAN_POINT('Ctrl Pts',(10.5928234864815,48.6516487519464,16.498620358313));
#21626=CARTESIAN_POINT('Ctrl Pts',(10.5934004910752,48.6516686281506,16.4982487774774));
#21627=CARTESIAN_POINT('Ctrl Pts',(10.5957085094503,48.6517481329673,16.4967624541346));
#21628=CARTESIAN_POINT('Ctrl Pts',(10.59802700773,48.6518280356447,16.4952687363697));
#21629=CARTESIAN_POINT('Ctrl Pts',(10.6003559769022,48.6519083359693,16.4937676105695));
#21630=CARTESIAN_POINT('Ctrl Pts',(10.6069756890898,48.6521365764476,16.4895009071398));
#21631=CARTESIAN_POINT('Ctrl Pts',(10.6136799944045,48.6523680291365,16.4851743554698));
#21632=CARTESIAN_POINT('Ctrl Pts',(10.6204686786466,48.6526026837942,16.4807876327813));
#21633=CARTESIAN_POINT('Ctrl Pts',(10.6232336643357,48.6526982570669,16.4790009499686));
#21634=CARTESIAN_POINT('Ctrl Pts',(10.6260126473935,48.6527943615073,16.4772042854275));
#21635=CARTESIAN_POINT('Ctrl Pts',(10.6288056130596,48.6528909964232,16.4753976169866));
#21636=CARTESIAN_POINT('Ctrl Pts',(10.6383575678916,48.6532214882597,16.4692188029923));
#21637=CARTESIAN_POINT('Ctrl Pts',(10.6480730744793,48.6535581917888,16.4629229884033));
#21638=CARTESIAN_POINT('Ctrl Pts',(10.6579515379449,48.6539010918853,16.4565092776425));
#21639=CARTESIAN_POINT('Ctrl Pts',(10.6595942656889,48.6539581140633,16.4554427169729));
#21640=CARTESIAN_POINT('Ctrl Pts',(10.6612414997336,48.654015307598,16.454372895981));
#21641=CARTESIAN_POINT('Ctrl Pts',(10.6628932372816,48.65407267242,16.4532998104718));
#21642=CARTESIAN_POINT('Ctrl Pts',(10.6713787708665,48.6543673748829,16.4477870078243));
#21643=CARTESIAN_POINT('Ctrl Pts',(10.6799831664518,48.6546666039613,16.4421880541253));
#21644=CARTESIAN_POINT('Ctrl Pts',(10.6887060424147,48.6549703585236,16.4365023792662));
#21645=CARTESIAN_POINT('Ctrl Pts',(10.72996859215,48.6564072341351,16.4096069559391));
#21646=CARTESIAN_POINT('Ctrl Pts',(10.7738825681245,48.6579450516413,16.3807713503169));
#21647=CARTESIAN_POINT('Ctrl Pts',(10.8204031911363,48.6595828927803,16.3499299977427));
#21648=CARTESIAN_POINT('Ctrl Pts',(10.8909334855761,48.6620660370354,16.3031711725777));
#21649=CARTESIAN_POINT('Ctrl Pts',(10.9674542884467,48.6647773380026,16.2518033285508));
#21650=CARTESIAN_POINT('Ctrl Pts',(11.0497832884923,48.6677147987667,16.1955659224646));
#21651=CARTESIAN_POINT('Ctrl Pts',(11.1317384506486,48.6706389211672,16.1395838780757));
#21652=CARTESIAN_POINT('Ctrl Pts',(11.2194493686552,48.6737871540478,16.0787762078547));
#21653=CARTESIAN_POINT('Ctrl Pts',(11.3126990602277,48.6771575238766,16.0128501091606));
#21654=CARTESIAN_POINT('Ctrl Pts',(11.4055520809137,48.6805135566328,15.9472044506864));
#21655=CARTESIAN_POINT('Ctrl Pts',(11.5038970654821,48.6840898402391,15.8764836138516));
#21656=CARTESIAN_POINT('Ctrl Pts',(11.6074798975088,48.6878844249708,15.8003658550178));
#21657=CARTESIAN_POINT('Ctrl Pts',(11.6652983807044,48.6900025089163,15.7578779902442));
#21658=CARTESIAN_POINT('Ctrl Pts',(11.7247480960997,48.6921886076015,15.7137080285038));
#21659=CARTESIAN_POINT('Ctrl Pts',(11.7857790117647,48.6944423829711,15.6677959314288));
#21660=CARTESIAN_POINT('Ctrl Pts',(11.833161367577,48.6961921385716,15.6321513192516));
#21661=CARTESIAN_POINT('Ctrl Pts',(11.8814967016025,48.6979826859744,15.5954565845293));
#21662=CARTESIAN_POINT('Ctrl Pts',(11.9307597541378,48.6998138669825,15.557682498111));
#21663=CARTESIAN_POINT('Ctrl Pts',(11.9593549678738,48.700876793651,15.5357561655103));
#21664=CARTESIAN_POINT('Ctrl Pts',(11.9882627308243,48.7019534116705,15.5134661456167));
#21665=CARTESIAN_POINT('Ctrl Pts',(12.0174778434406,48.7030436902147,15.490806576225));
#21666=CARTESIAN_POINT('Ctrl Pts',(12.1311757588328,48.7072867817714,15.4026211963719));
#21667=CARTESIAN_POINT('Ctrl Pts',(12.2495323507638,48.711736770307,15.308840450419));
#21668=CARTESIAN_POINT('Ctrl Pts',(12.3722122740488,48.7163918488774,15.2091044282115));
#21669=CARTESIAN_POINT('Ctrl Pts',(12.3832670188997,48.7168113201689,15.2001171689401));
#21670=CARTESIAN_POINT('Ctrl Pts',(12.3943568368458,48.7172324567846,15.1910815389176));
#21671=CARTESIAN_POINT('Ctrl Pts',(12.4054814633307,48.7176552574119,15.1819972663443));
#21672=CARTESIAN_POINT('Ctrl Pts',(12.4893975624328,48.7208445581392,15.1134721146398));
#21673=CARTESIAN_POINT('Ctrl Pts',(12.5752967493187,48.7241297632054,15.0421799354521));
#21674=CARTESIAN_POINT('Ctrl Pts',(12.6630608757963,48.7275117031286,14.9680023647809));
#21675=CARTESIAN_POINT('Ctrl Pts',(12.681978512534,48.7282406833339,14.9520133224197));
#21676=CARTESIAN_POINT('Ctrl Pts',(12.7005673597564,48.7289581157139,14.9362468134265));
#21677=CARTESIAN_POINT('Ctrl Pts',(12.7212529664752,48.7297577782409,14.9186262104927));
#21678=CARTESIAN_POINT('Ctrl Pts',(12.72455891628,48.7298855793836,14.9158101060572));
#21679=CARTESIAN_POINT('Ctrl Pts',(12.7279183518261,48.7300154808471,14.912946562715));
#21680=CARTESIAN_POINT('Ctrl Pts',(12.7313410900544,48.7301478654349,14.9100270052355));
#21681=CARTESIAN_POINT('Ctrl Pts',(12.7561801900161,48.731108591553,14.8888395304012));
#21682=CARTESIAN_POINT('Ctrl Pts',(12.7807457739602,48.7320604982462,14.8677787648741));
#21683=CARTESIAN_POINT('Ctrl Pts',(12.8050403263586,48.7330036486778,14.8468482701868));
#21684=CARTESIAN_POINT('Ctrl Pts',(12.8336635010632,48.7341148426249,14.8221885359276));
#21685=CARTESIAN_POINT('Ctrl Pts',(12.8619104619995,48.7352138694201,14.7977096123863));
#21686=CARTESIAN_POINT('Ctrl Pts',(12.8897852359205,48.7363007981272,14.7734171307966));
#21687=CARTESIAN_POINT('Ctrl Pts',(12.9075311751016,48.7369927704023,14.7579517891916));
#21688=CARTESIAN_POINT('Ctrl Pts',(12.9251262669283,48.7376798396017,14.742562009259));
#21689=CARTESIAN_POINT('Ctrl Pts',(12.9425715428707,48.7383620227125,14.7272492095821));
#21690=CARTESIAN_POINT('Ctrl Pts',(12.9442407233969,48.7384272946387,14.7257840664049));
#21691=CARTESIAN_POINT('Ctrl Pts',(12.9459085323778,48.7384925218334,14.7243196279502));
#21692=CARTESIAN_POINT('Ctrl Pts',(12.9475749707142,48.7385577043117,14.7228558954483));
#21693=CARTESIAN_POINT('Ctrl Pts',(13.0645230698023,48.7431321111513,14.6201333824475));
#21694=CARTESIAN_POINT('Ctrl Pts',(13.1747222335538,48.7474867247363,14.5208922876926));
#21695=CARTESIAN_POINT('Ctrl Pts',(13.278475253609,48.7516246868167,14.4255302673836));
#21696=CARTESIAN_POINT('Ctrl Pts',(13.3395251203119,48.7540595271067,14.3694177934982));
#21697=CARTESIAN_POINT('Ctrl Pts',(13.398342868723,48.7564193549871,14.3146474106934));
#21698=CARTESIAN_POINT('Ctrl Pts',(13.4549875701764,48.7587048054381,14.2612921347884));
#21699=CARTESIAN_POINT('Ctrl Pts',(13.5522514577873,48.762629122984,14.1696764774378));
#21700=CARTESIAN_POINT('Ctrl Pts',(13.6431097219256,48.7663346250099,14.0822363524791));
#21701=CARTESIAN_POINT('Ctrl Pts',(13.7278429622764,48.7698211303774,13.9992997227549));
#21702=CARTESIAN_POINT('Ctrl Pts',(13.8127784282235,48.7733159566898,13.9161651552517));
#21703=CARTESIAN_POINT('Ctrl Pts',(13.8915598647727,48.7765907395718,13.83755543158));
#21704=CARTESIAN_POINT('Ctrl Pts',(13.964445343269,48.7796452767881,13.7637545563853));
#21705=CARTESIAN_POINT('Ctrl Pts',(14.0374282788127,48.7827038983047,13.6898550001429));
#21706=CARTESIAN_POINT('Ctrl Pts',(14.1044997102653,48.7855416844375,13.6207770023027));
#21707=CARTESIAN_POINT('Ctrl Pts',(14.1658904356163,48.7881584164115,13.5567618359564));
#21708=CARTESIAN_POINT('Ctrl Pts',(14.1743395495503,48.7885185533288,13.547951524124));
#21709=CARTESIAN_POINT('Ctrl Pts',(14.1826810149116,48.7888745031058,13.5392370447115));
#21710=CARTESIAN_POINT('Ctrl Pts',(14.1909153878064,48.7892262651547,13.5306189642494));
#21711=CARTESIAN_POINT('Ctrl Pts',(14.2506975144539,48.7917800823819,13.4680510936626));
#21712=CARTESIAN_POINT('Ctrl Pts',(14.3048371732682,48.7941125164859,13.4105670062592));
#21713=CARTESIAN_POINT('Ctrl Pts',(14.3535287058304,48.7962220793447,13.3583582172767));
#21714=CARTESIAN_POINT('Ctrl Pts',(14.4021795231944,48.7983298782157,13.3061930845745));
#21715=CARTESIAN_POINT('Ctrl Pts',(14.4453914692025,48.8002151781113,13.2592943113837));
#21716=CARTESIAN_POINT('Ctrl Pts',(14.4833240939526,48.8018764912854,13.2178138231109));
#21717=CARTESIAN_POINT('Ctrl Pts',(14.5212036713314,48.8035354811744,13.1763913437653));
#21718=CARTESIAN_POINT('Ctrl Pts',(14.5538187937338,48.8049711101247,13.1403719072717));
#21719=CARTESIAN_POINT('Ctrl Pts',(14.5812921923313,48.8061818974384,13.1098694266573));
#21720=CARTESIAN_POINT('Ctrl Pts',(14.5850969882569,48.8063495795918,13.1056451326169));
#21721=CARTESIAN_POINT('Ctrl Pts',(14.5888031101461,48.8065129493929,13.1015265938142));
#21722=CARTESIAN_POINT('Ctrl Pts',(14.5924108275414,48.8066720029139,13.0975140577187));
#21723=CARTESIAN_POINT('Ctrl Pts',(14.5949687511698,48.8067847741525,13.0946691117977));
#21724=CARTESIAN_POINT('Ctrl Pts',(14.5974772091425,48.8068953765212,13.0918774516941));
#21725=CARTESIAN_POINT('Ctrl Pts',(14.5999362938552,48.8070038089015,13.0891391613758));
#21726=CARTESIAN_POINT('Ctrl Pts',(14.6023953785681,48.8071122412818,13.0864008710574));
#21727=CARTESIAN_POINT('Ctrl Pts',(14.6042651497677,48.8071946439472,13.0843199615302));
#21728=CARTESIAN_POINT('Ctrl Pts',(14.6099623052045,48.80744596308,13.0779659004036));
#21729=CARTESIAN_POINT('Ctrl Pts',(14.621356616078,48.8079486013457,13.0652577781505));
#21730=CARTESIAN_POINT('Ctrl Pts',(14.6327783777988,48.8084530722625,13.0524851879007));
#21731=CARTESIAN_POINT('Ctrl Pts',(14.6442271555408,48.8089593859979,13.039647826858));
#21732=CARTESIAN_POINT('Ctrl Pts',(14.6671247110249,48.8099720134687,13.0139731047724));
#21733=CARTESIAN_POINT('Ctrl Pts',(14.6901303322731,48.8109920099145,12.9880393007579));
#21734=CARTESIAN_POINT('Ctrl Pts',(14.7132404737246,48.8120194574306,12.9618439871526));
#21735=CARTESIAN_POINT('Ctrl Pts',(14.7594607566271,48.8140743524628,12.9094533599425));
#21736=CARTESIAN_POINT('Ctrl Pts',(14.8060991485098,48.8161590140932,12.8560167138917));
#21737=CARTESIAN_POINT('Ctrl Pts',(14.8531266280152,48.818274337236,12.8015144227814));
#21738=CARTESIAN_POINT('Ctrl Pts',(14.9471815870261,48.8225049835215,12.6925098405607));
#21739=CARTESIAN_POINT('Ctrl Pts',(15.0427933489455,48.8268576712623,12.5792429859618));
#21740=CARTESIAN_POINT('Ctrl Pts',(15.1397106479577,48.8313391256844,12.4615565430048));
#21741=CARTESIAN_POINT('Ctrl Pts',(15.2101428469942,48.8345959094892,12.3760308932112));
#21742=CARTESIAN_POINT('Ctrl Pts',(15.2812658033114,48.8379226547283,12.288172380385));
#21743=CARTESIAN_POINT('Ctrl Pts',(15.3529723621282,48.8413190577289,12.1979184733989));
#21744=CARTESIAN_POINT('Ctrl Pts',(15.352972682325,48.8413190728951,12.1979180703812));
#21745=CARTESIAN_POINT('Ctrl Pts',(15.3529730025219,48.8413190880613,12.1979176673634));
#21746=CARTESIAN_POINT('Ctrl Pts',(15.3529733227187,48.8413191032275,12.1979172643456));
#21747=CARTESIAN_POINT('Ctrl Pts',(15.478608182805,48.8472698373024,12.0397861389944));
#21748=CARTESIAN_POINT('Ctrl Pts',(15.6060370140093,48.8534344125759,11.8743007398842));
#21749=CARTESIAN_POINT('Ctrl Pts',(15.7346765494745,48.859810700984,11.7011587503939));
#21750=CARTESIAN_POINT('Ctrl Pts',(15.8357072279746,48.8648184984846,11.5651768175316));
#21751=CARTESIAN_POINT('Ctrl Pts',(15.937481660146,48.8699545381676,11.4244707064875));
#21752=CARTESIAN_POINT('Ctrl Pts',(16.0396881858057,48.8752105034433,11.2788957397954));
#21753=CARTESIAN_POINT('Ctrl Pts',(16.0907914486355,48.8778384860812,11.2061082564493));
#21754=CARTESIAN_POINT('Ctrl Pts',(16.1420023758233,48.8804964025831,11.1321036319325));
#21755=CARTESIAN_POINT('Ctrl Pts',(16.1932798091202,48.8831829131741,11.0568642777937));
#21756=CARTESIAN_POINT('Ctrl Pts',(16.1996894882824,48.883518726998,11.0474593585262));
#21757=CARTESIAN_POINT('Ctrl Pts',(16.2061002062364,48.8838549881314,11.0380351462818));
#21758=CARTESIAN_POINT('Ctrl Pts',(16.2125118780343,48.8841916922368,11.0285916086216));
#21759=CARTESIAN_POINT('Ctrl Pts',(16.2189235498319,48.8845283963421,11.0191480709615));
#21760=CARTESIAN_POINT('Ctrl Pts',(16.2245319779781,48.8848231947294,11.01087449924));
#21761=CARTESIAN_POINT('Ctrl Pts',(16.2319018706326,48.8852111448171,10.9999779665831));
#21762=CARTESIAN_POINT('Ctrl Pts',(16.2466416559419,48.8859870449926,10.9781849012688));
#21763=CARTESIAN_POINT('Ctrl Pts',(16.2612570048704,48.8867589518277,10.9564813570201));
#21764=CARTESIAN_POINT('Ctrl Pts',(16.2757492420117,48.887526830742,10.9348684705431));
#21765=CARTESIAN_POINT('Ctrl Pts',(16.2778666480521,48.8876390226303,10.9317106933187));
#21766=CARTESIAN_POINT('Ctrl Pts',(16.2799814259872,48.8877511284791,10.9285548512377));
#21767=CARTESIAN_POINT('Ctrl Pts',(16.2820935799408,48.8878631481814,10.9254009477879));
#21768=CARTESIAN_POINT('Ctrl Pts',(16.2855906624055,48.8880486186278,10.9201790460269));
#21769=CARTESIAN_POINT('Ctrl Pts',(16.289080551685,48.888233852919,10.9149624586897));
#21770=CARTESIAN_POINT('Ctrl Pts',(16.2925632664646,48.8884188505684,10.9097512015449));
#21771=CARTESIAN_POINT('Ctrl Pts',(16.3157708689747,48.8896516106946,10.8750251926561));
#21772=CARTESIAN_POINT('Ctrl Pts',(16.3386598990141,48.8908738629237,10.8405358794445));
#21773=CARTESIAN_POINT('Ctrl Pts',(16.3612358434507,48.8920854632786,10.8062878400359));
#21774=CARTESIAN_POINT('Ctrl Pts',(16.4567443766241,48.8972111922603,10.6613999919472));
#21775=CARTESIAN_POINT('Ctrl Pts',(16.5466455697894,48.902139616341,10.5208292793511));
#21776=CARTESIAN_POINT('Ctrl Pts',(16.6313490941744,48.9068696376704,10.3848990944946));
#21777=CARTESIAN_POINT('Ctrl Pts',(16.7177182480196,48.9116926712202,10.2462959474202));
#21778=CARTESIAN_POINT('Ctrl Pts',(16.7986835389383,48.9163094252607,10.1125174469038));
#21779=CARTESIAN_POINT('Ctrl Pts',(16.8746523918705,48.9207188053946,9.98385927853346));
#21780=CARTESIAN_POINT('Ctrl Pts',(16.9513473364298,48.9251703293001,9.85397142700743));
#21781=CARTESIAN_POINT('Ctrl Pts',(17.0229500650579,48.9294104982527,9.72930199995793));
#21782=CARTESIAN_POINT('Ctrl Pts',(17.0898495170245,48.9334382192671,9.6101110640934));
#21783=CARTESIAN_POINT('Ctrl Pts',(17.1283803586299,48.9357579913411,9.54146286241787));
#21784=CARTESIAN_POINT('Ctrl Pts',(17.165350665242,48.9380075223915,9.47463134828349));
#21785=CARTESIAN_POINT('Ctrl Pts',(17.2008294417319,48.9401861041774,9.4096598127101));
#21786=CARTESIAN_POINT('Ctrl Pts',(17.2276954667363,48.9418358181339,9.36046062739462));
#21787=CARTESIAN_POINT('Ctrl Pts',(17.2537061685162,48.9434448663808,9.31232790408863));
#21788=CARTESIAN_POINT('Ctrl Pts',(17.2788905802196,48.9450134668142,9.26527922819741));
#21789=CARTESIAN_POINT('Ctrl Pts',(17.3126285374138,48.9471148212116,9.20225110461242));
#21790=CARTESIAN_POINT('Ctrl Pts',(17.3448834990889,48.9491432899903,9.14116837561743));
#21791=CARTESIAN_POINT('Ctrl Pts',(17.3757211169335,48.9510986660959,9.08206922001625));
#21792=CARTESIAN_POINT('Ctrl Pts',(17.4297249598587,48.9545229845565,8.97857284970043));
#21793=CARTESIAN_POINT('Ctrl Pts',(17.4793910010347,48.9577308617349,8.88116745272652));
#21794=CARTESIAN_POINT('Ctrl Pts',(17.525046833804,48.9607281227213,8.79003683928399));
#21795=CARTESIAN_POINT('Ctrl Pts',(17.5302407410906,48.9610690976796,8.77966962159269));
#21796=CARTESIAN_POINT('Ctrl Pts',(17.5353827070855,48.9614073468498,8.76938357468156));
#21797=CARTESIAN_POINT('Ctrl Pts',(17.5404731816772,48.9617428787872,8.75917894156329));
#21798=CARTESIAN_POINT('Ctrl Pts',(17.5543816188965,48.9626596351335,8.73129735674898));
#21799=CARTESIAN_POINT('Ctrl Pts',(17.5667086517523,48.9634768635058,8.70643361692656));
#21800=CARTESIAN_POINT('Ctrl Pts',(17.5787988595482,48.9642818894198,8.68193339655545));
#21801=CARTESIAN_POINT('Ctrl Pts',(17.588369639326,48.9649191593383,8.66253867500566));
#21802=CARTESIAN_POINT('Ctrl Pts',(17.5977909707656,48.9655487823865,8.6433712182908));
#21803=CARTESIAN_POINT('Ctrl Pts',(17.607709491065,48.966214074975,8.62310418766649));
#21804=CARTESIAN_POINT('Ctrl Pts',(17.6301574994761,48.9677197928817,8.5772349995022));
#21805=CARTESIAN_POINT('Ctrl Pts',(17.6537541180505,48.9693153002732,8.52857355662824));
#21806=CARTESIAN_POINT('Ctrl Pts',(17.6784315169938,48.9709999946549,8.4770886543373));
#21807=CARTESIAN_POINT('Ctrl Pts',(17.717348236744,48.9736567892088,8.39589600034555));
#21808=CARTESIAN_POINT('Ctrl Pts',(17.7589548912753,48.9765350479948,8.30768218716774));
#21809=CARTESIAN_POINT('Ctrl Pts',(17.8029459447371,48.9796331758123,8.21231290985834));
#21810=CARTESIAN_POINT('Ctrl Pts',(17.8466822946471,48.9827133657971,8.11749581058835));
#21811=CARTESIAN_POINT('Ctrl Pts',(17.8927755803177,48.9860108858568,8.01560560569159));
#21812=CARTESIAN_POINT('Ctrl Pts',(17.9408752044733,48.9895241703075,7.90649990950789));
#21813=CARTESIAN_POINT('Ctrl Pts',(17.9671077357112,48.9914402423293,7.84699593970302));
#21814=CARTESIAN_POINT('Ctrl Pts',(17.9939361451413,48.9934204910185,7.78534564628309));
#21815=CARTESIAN_POINT('Ctrl Pts',(18.0212970706466,48.9954646632542,7.7215250589996));
#21816=CARTESIAN_POINT('Ctrl Pts',(18.0708937597945,48.9991700998602,7.60583855460405));
#21817=CARTESIAN_POINT('Ctrl Pts',(18.1222427802541,49.0030850698726,7.48302051534949));
#21818=CARTESIAN_POINT('Ctrl Pts',(18.1749309289989,49.0072112962068,7.35292562626245));
#21819=CARTESIAN_POINT('Ctrl Pts',(18.2269426902073,49.011284551842,7.22450083877518));
#21820=CARTESIAN_POINT('Ctrl Pts',(18.2802594496796,49.0155636737941,7.08898453725025));
#21821=CARTESIAN_POINT('Ctrl Pts',(18.3344331879084,49.0200503376803,6.9462372676735));
#21822=CARTESIAN_POINT('Ctrl Pts',(18.3670012572063,49.0227476221051,6.86042072409257));
#21823=CARTESIAN_POINT('Ctrl Pts',(18.3998780773019,49.0255199157207,6.7719908238963));
#21824=CARTESIAN_POINT('Ctrl Pts',(18.4329572399423,49.028367588011,6.68091803324735));
#21825=CARTESIAN_POINT('Ctrl Pts',(18.458030873644,49.030526091619,6.61188588096016));
#21826=CARTESIAN_POINT('Ctrl Pts',(18.4832208406543,49.0327281061945,6.54133533690977));
#21827=CARTESIAN_POINT('Ctrl Pts',(18.5084784472129,49.034974115655,6.46925406267838));
#21828=CARTESIAN_POINT('Ctrl Pts',(18.5125014790353,49.0353318600641,6.45777295660602));
#21829=CARTESIAN_POINT('Ctrl Pts',(18.5165262220539,49.035690720628,6.44625301652245));
#21830=CARTESIAN_POINT('Ctrl Pts',(18.5205524739927,49.0360506993024,6.43469419351569));
#21831=CARTESIAN_POINT('Ctrl Pts',(18.527501873528,49.036672030424,6.41474341039228));
#21832=CARTESIAN_POINT('Ctrl Pts',(18.5344557691225,49.0372966925685,6.39467678897699));
#21833=CARTESIAN_POINT('Ctrl Pts',(18.5414131099511,49.0379246957887,6.37449407978174));
#21834=CARTESIAN_POINT('Ctrl Pts',(18.5504868356258,49.0387437341372,6.34817190136333));
#21835=CARTESIAN_POINT('Ctrl Pts',(18.559566452361,49.0395684772034,6.32165225226962));
#21836=CARTESIAN_POINT('Ctrl Pts',(18.5686495505893,49.0403989177254,6.29493461627323));
#21837=CARTESIAN_POINT('Ctrl Pts',(18.576804245003,49.0411444770616,6.27094784969545));
#21838=CARTESIAN_POINT('Ctrl Pts',(18.5838853917937,49.0417957735821,6.24998138442284));
#21839=CARTESIAN_POINT('Ctrl Pts',(18.5910471960312,49.0424574223211,6.22866704697907));
#21840=CARTESIAN_POINT('Ctrl Pts',(18.5918625602909,49.0425327503693,6.22624043094854));
#21841=CARTESIAN_POINT('Ctrl Pts',(18.5926789182651,49.0426082125984,6.22380928853388));
#21842=CARTESIAN_POINT('Ctrl Pts',(18.5934979340956,49.0426839633849,6.22136863634659));
#21843=CARTESIAN_POINT('Ctrl Pts',(18.6095237218443,49.0441661887367,6.17361208211576));
#21844=CARTESIAN_POINT('Ctrl Pts',(18.6252100843299,49.0456335457202,6.12625823649004));
#21845=CARTESIAN_POINT('Ctrl Pts',(18.6405672660728,49.04708639291,6.07931247404313));
#21846=CARTESIAN_POINT('Ctrl Pts',(18.6987938862622,49.0525948503166,5.90131802654253));
#21847=CARTESIAN_POINT('Ctrl Pts',(18.7522896323993,49.0578929864295,5.72918996419758));
#21848=CARTESIAN_POINT('Ctrl Pts',(18.8015840537235,49.0629850708729,5.56316953185184));
#21849=CARTESIAN_POINT('Ctrl Pts',(18.804294944384,49.0632651042679,5.55403942691513));
#21850=CARTESIAN_POINT('Ctrl Pts',(18.8069931214463,49.0635445144812,5.54492778270356));
#21851=CARTESIAN_POINT('Ctrl Pts',(18.8096786703629,49.0638233022177,5.53583463565326));
#21852=CARTESIAN_POINT('Ctrl Pts',(18.8582585593198,49.0688663968334,5.37134533097686));
#21853=CARTESIAN_POINT('Ctrl Pts',(18.9027107087062,49.0737079155111,5.21291386229447));
#21854=CARTESIAN_POINT('Ctrl Pts',(18.9435194625763,49.078346720128,5.06073259077867));
#21855=CARTESIAN_POINT('Ctrl Pts',(18.9459885497825,49.0786273857217,5.05152503615152));
#21856=CARTESIAN_POINT('Ctrl Pts',(18.9484442891778,49.0789073085796,5.04234035051647));
#21857=CARTESIAN_POINT('Ctrl Pts',(18.9508867840061,49.0791864882035,5.03317857221672));
#21858=CARTESIAN_POINT('Ctrl Pts',(18.992611840308,49.0839557042497,4.87666822428922));
#21859=CARTESIAN_POINT('Ctrl Pts',(19.030475196717,49.0885082374552,4.72684597007249));
#21860=CARTESIAN_POINT('Ctrl Pts',(19.0649723189381,49.0928427132416,4.5838843672752));
#21861=CARTESIAN_POINT('Ctrl Pts',(19.1008170928975,49.0973465180459,4.43533787970684));
#21862=CARTESIAN_POINT('Ctrl Pts',(19.1330279626875,49.101614895218,4.29419838136545));
#21863=CARTESIAN_POINT('Ctrl Pts',(19.1621146419147,49.105646256095,4.16062223600812));
#21864=CARTESIAN_POINT('Ctrl Pts',(19.1912013211419,49.1096776169721,4.02704609065066));
#21865=CARTESIAN_POINT('Ctrl Pts',(19.2171639874503,49.1134719605638,3.90103292164232));
#21866=CARTESIAN_POINT('Ctrl Pts',(19.2404625737331,49.1170276632219,3.7827070696988));
#21867=CARTESIAN_POINT('Ctrl Pts',(19.2433383989267,49.1174665559152,3.76810170000169));
#21868=CARTESIAN_POINT('Ctrl Pts',(19.2461735410496,49.1179017814608,3.75361338191496));
#21869=CARTESIAN_POINT('Ctrl Pts',(19.2489688056155,49.1183333317535,3.73924231328446));
#21870=CARTESIAN_POINT('Ctrl Pts',(19.249667621757,49.1184412193266,3.7356495461269));
#21871=CARTESIAN_POINT('Ctrl Pts',(19.2503639455231,49.1185488772281,3.73206410705521));
#21872=CARTESIAN_POINT('Ctrl Pts',(19.2510577893231,49.1186563052733,3.72848599905246));
#21873=CARTESIAN_POINT('Ctrl Pts',(19.2517516331232,49.1187637333186,3.72490789104971));
#21874=CARTESIAN_POINT('Ctrl Pts',(19.2519279914712,49.1187911099337,3.72399582975994));
#21875=CARTESIAN_POINT('Ctrl Pts',(19.2522022940381,49.1188336308731,3.72257877346489));
#21876=CARTESIAN_POINT('Ctrl Pts',(19.2527508991719,49.118918672752,3.71974466087479));
#21877=CARTESIAN_POINT('Ctrl Pts',(19.2533142328927,49.119006048398,3.7168307079207));
#21878=CARTESIAN_POINT('Ctrl Pts',(19.2538921868051,49.119095760022,3.71383689460561));
#21879=CARTESIAN_POINT('Ctrl Pts',(19.2562040024546,49.1194546065182,3.70186164134484));
#21880=CARTESIAN_POINT('Ctrl Pts',(19.2587497962392,49.1198507673616,3.68860863077882));
#21881=CARTESIAN_POINT('Ctrl Pts',(19.2615219144288,49.1202846179859,3.6740764378708));
#21882=CARTESIAN_POINT('Ctrl Pts',(19.2670661508082,49.1211523192347,3.6450120520546));
#21883=CARTESIAN_POINT('Ctrl Pts',(19.2735163932975,49.1221699909265,3.61083104579425));
#21884=CARTESIAN_POINT('Ctrl Pts',(19.2807906916571,49.1233389378845,3.57151885712421));
#21885=CARTESIAN_POINT('Ctrl Pts',(19.284065923703,49.1238652529114,3.55381865653282));
#21886=CARTESIAN_POINT('Ctrl Pts',(19.2875078865553,49.1244222468778,3.53507818613726));
#21887=CARTESIAN_POINT('Ctrl Pts',(19.2911074341979,49.1250100501046,3.51529590878732));
#21888=CARTESIAN_POINT('Ctrl Pts',(19.2911075264314,49.1250100651663,3.51529540189393));
#21889=CARTESIAN_POINT('Ctrl Pts',(19.2911076186649,49.1250100802279,3.51529489499989));
#21890=CARTESIAN_POINT('Ctrl Pts',(19.2911077108985,49.1250100952896,3.51529438810513));
#21891=CARTESIAN_POINT('Ctrl Pts',(19.3007317820882,49.12658169905,3.46240270522206));
#21892=CARTESIAN_POINT('Ctrl Pts',(19.311486064351,49.1283735454794,3.40206397137768));
#21893=CARTESIAN_POINT('Ctrl Pts',(19.3231606585615,49.1303881199122,3.33424475291484));
#21894=CARTESIAN_POINT('Ctrl Pts',(19.326515411484,49.1309670179316,3.31475656195611));
#21895=CARTESIAN_POINT('Ctrl Pts',(19.3299458295236,49.1315643072322,3.29465065269192));
#21896=CARTESIAN_POINT('Ctrl Pts',(19.3334461401294,49.1321800467251,3.2739261609052));
#21897=CARTESIAN_POINT('Ctrl Pts',(19.3456662058842,49.1343296779832,3.20157410964741));
#21898=CARTESIAN_POINT('Ctrl Pts',(19.3587432428599,49.1367051377444,3.12168252941165));
#21899=CARTESIAN_POINT('Ctrl Pts',(19.3723960327918,49.139307381918,3.03421437063418));
#21900=CARTESIAN_POINT('Ctrl Pts',(19.3860609881749,49.1419119448466,2.94666827250305));
#21901=CARTESIAN_POINT('Ctrl Pts',(19.400302711368,49.1447436971224,2.85153184877766));
#21902=CARTESIAN_POINT('Ctrl Pts',(19.4147869764316,49.1478035786635,2.74876798774301));
#21903=CARTESIAN_POINT('Ctrl Pts',(19.4292690117748,49.1508629891637,2.64601994626665));
#21904=CARTESIAN_POINT('Ctrl Pts',(19.4439934909842,49.1541504591323,2.53564653612876));
#21905=CARTESIAN_POINT('Ctrl Pts',(19.4585744026909,49.1576669016382,2.4176145870588));
#21906=CARTESIAN_POINT('Ctrl Pts',(19.4630991392008,49.15875812118,2.3809870098518));
#21907=CARTESIAN_POINT('Ctrl Pts',(19.4676096751344,49.1598713901022,2.34362197612337));
#21908=CARTESIAN_POINT('Ctrl Pts',(19.4720934637988,49.161006735093,2.30551863992522));
#21909=CARTESIAN_POINT('Ctrl Pts',(19.4864704718541,49.1646471528958,2.18334250441649));
#21910=CARTESIAN_POINT('Ctrl Pts',(19.5005754660984,49.1685138705778,2.05357529922984));
#21911=CARTESIAN_POINT('Ctrl Pts',(19.5139559058957,49.1726024509114,1.91619671161533));
#21912=CARTESIAN_POINT('Ctrl Pts',(19.5228291463389,49.175313793507,1.82509408284447));
#21913=CARTESIAN_POINT('Ctrl Pts',(19.531382715359,49.1781227031837,1.73064442406197));
#21914=CARTESIAN_POINT('Ctrl Pts',(19.5394724940883,49.1810278737405,1.63284543279188));
#21915=CARTESIAN_POINT('Ctrl Pts',(19.5457943140063,49.1832981416558,1.55641965754383));
#21916=CARTESIAN_POINT('Ctrl Pts',(19.5518325635878,49.1856270552344,1.47794855624484));
#21917=CARTESIAN_POINT('Ctrl Pts',(19.5575136543443,49.1880133326015,1.3974324014474));
#21918=CARTESIAN_POINT('Ctrl Pts',(19.5592641098364,49.1887485914632,1.3726237948953));
#21919=CARTESIAN_POINT('Ctrl Pts',(19.5609806318274,49.1894892963266,1.34762104681669));
#21920=CARTESIAN_POINT('Ctrl Pts',(19.5626609992497,49.1902354096901,1.32242419608343));
#21921=CARTESIAN_POINT('Ctrl Pts',(19.5642782399883,49.1909534936704,1.29817392025176));
#21922=CARTESIAN_POINT('Ctrl Pts',(19.5658619917751,49.1916765877588,1.27374385168134));
#21923=CARTESIAN_POINT('Ctrl Pts',(19.5674102465651,49.1924046586296,1.24913403870889));
#21924=CARTESIAN_POINT('Ctrl Pts',(19.5695047293557,49.1933895946487,1.21584182473568));
#21925=CARTESIAN_POINT('Ctrl Pts',(19.5715342429421,49.1943836289252,1.18222065833512));
#21926=CARTESIAN_POINT('Ctrl Pts',(19.5734937124528,49.1953866578843,1.14827068949366));
#21927=CARTESIAN_POINT('Ctrl Pts',(19.5739835798304,49.1956374151241,1.13978319728337));
#21928=CARTESIAN_POINT('Ctrl Pts',(19.5744690692545,49.1958887347526,1.13127515490653));
#21929=CARTESIAN_POINT('Ctrl Pts',(19.5749500999043,49.1961406145981,1.12274656553067));
#21930=CARTESIAN_POINT('Ctrl Pts',(19.5754311305542,49.1963924944436,1.11421797615482));
#21931=CARTESIAN_POINT('Ctrl Pts',(19.5759368024549,49.1966610734071,1.10512165335813));
#21932=CARTESIAN_POINT('Ctrl Pts',(19.5762088425873,49.1968064713288,1.10019731175864));
#21933=CARTESIAN_POINT('Ctrl Pts',(19.5767529228521,49.1970972671723,1.09034862855952));
#21934=CARTESIAN_POINT('Ctrl Pts',(19.577289708366,49.1973881389956,1.08049812773192));
#21935=CARTESIAN_POINT('Ctrl Pts',(19.5778191919818,49.197679085344,1.07064582043574));
#21936=CARTESIAN_POINT('Ctrl Pts',(19.5799371264451,49.1988428707378,1.03123659125144));
#21937=CARTESIAN_POINT('Ctrl Pts',(19.5819382306305,49.2000078484483,0.991798458800342));
#21938=CARTESIAN_POINT('Ctrl Pts',(19.5838219954893,49.2011738778327,0.952332027432957));
#21939=CARTESIAN_POINT('Ctrl Pts',(19.597235020785,49.2094763905132,0.671318057052595));
#21940=CARTESIAN_POINT('Ctrl Pts',(19.6047001742948,49.2178328903678,0.388877532325062));
#21941=CARTESIAN_POINT('Ctrl Pts',(19.6062076977388,49.226351343819,0.105232387534043));
#21942=CARTESIAN_POINT('Ctrl Pts',(19.6063939344166,49.2274036979149,0.0701913872402045));
#21943=CARTESIAN_POINT('Ctrl Pts',(19.6064892380383,49.2284585228286,0.0351319722725064));
#21944=CARTESIAN_POINT('Ctrl Pts',(19.6064937199848,49.2295161459456,5.45413549157356E-5));
#21945=CARTESIAN_POINT('Ctrl Pts',(-19.6088872103038,47.4147486623291,1.84732653677984E-6));
#21946=CARTESIAN_POINT('Ctrl Pts',(-19.6088676261383,47.4147310569646,1.84716800415394E-6));
#21947=CARTESIAN_POINT('Ctrl Pts',(-19.6088480419747,47.4147134516019,1.84700970122338E-6));
#21948=CARTESIAN_POINT('Ctrl Pts',(-19.6088284578132,47.414695846241,1.84685119722658E-6));
#21949=CARTESIAN_POINT('Ctrl Pts',(-19.5151811307899,47.3305107261674,1.0889184844051E-6));
#21950=CARTESIAN_POINT('Ctrl Pts',(-19.4353074029612,47.2314792800128,6.58567585014132E-7));
#21951=CARTESIAN_POINT('Ctrl Pts',(-19.3717557040033,47.1228900809061,4.10559175749583E-7));
#21952=CARTESIAN_POINT('Ctrl Pts',(-19.3417107299914,47.0715529849885,2.93309655543966E-7));
#21953=CARTESIAN_POINT('Ctrl Pts',(-19.3153141745557,47.0180789038987,2.17003273172878E-7));
#21954=CARTESIAN_POINT('Ctrl Pts',(-19.2928376747081,46.9630235282609,1.67150926261073E-7));
#21955=CARTESIAN_POINT('Ctrl Pts',(-19.2516165666515,46.8620539109428,7.57234489979361E-8));
#21956=CARTESIAN_POINT('Ctrl Pts',(-19.223580403211,46.755765582145,7.31439754854785E-8));
#21957=CARTESIAN_POINT('Ctrl Pts',(-19.2104201068324,46.6475986694606,7.30939006976669E-8));
#21958=CARTESIAN_POINT('Ctrl Pts',(-19.186738360317,46.4529540099604,7.30037919170409E-8));
#21959=CARTESIAN_POINT('Ctrl Pts',(-19.2112281729023,46.252225675001,7.30969706414704E-8));
#21960=CARTESIAN_POINT('Ctrl Pts',(-19.2802573092648,46.0685154148851,7.33596205139682E-8));
#21961=CARTESIAN_POINT('Ctrl Pts',(-19.349247843018,45.8849078895822,7.36221238901463E-8));
#21962=CARTESIAN_POINT('Ctrl Pts',(-19.462730751681,45.7182852033796,4.80258495803877E-7));
#21963=CARTESIAN_POINT('Ctrl Pts',(-19.6086231029199,45.5870633816432,9.98263454939295E-7));
#21964=CARTESIAN_POINT('Ctrl Pts',(19.6059192528869,47.4015986453471,1.88668118901032E-7));
#21965=CARTESIAN_POINT('Ctrl Pts',(19.4906301207466,47.5053146733235,-2.20984795798723E-7));
#21966=CARTESIAN_POINT('Ctrl Pts',(19.3955501005306,47.6311834628083,-9.89528474211925E-8));
#21967=CARTESIAN_POINT('Ctrl Pts',(19.3266983505819,47.7700898021983,-3.18064334057586E-8));
#21968=CARTESIAN_POINT('Ctrl Pts',(19.3084634360601,47.8068781950453,-1.40231644462427E-8));
#21969=CARTESIAN_POINT('Ctrl Pts',(19.2920680258293,47.8445808568875,1.31150217258024E-10));
#21970=CARTESIAN_POINT('Ctrl Pts',(19.2776234434671,47.8830281080304,1.31053390362013E-10));
#21971=CARTESIAN_POINT('Ctrl Pts',(19.2086037371383,48.0667383681462,1.30591465881865E-10));
#21972=CARTESIAN_POINT('Ctrl Pts',(19.1841172700926,48.2674667031057,1.30460771815185E-10));
#21973=CARTESIAN_POINT('Ctrl Pts',(19.207795781458,48.4621113626058,1.3058709669167E-10));
#21974=CARTESIAN_POINT('Ctrl Pts',(19.243313548506,48.7540783518561,1.30776528495247E-10));
#21975=CARTESIAN_POINT('Ctrl Pts',(19.3872025169788,49.0323570713228,1.31544562279965E-10));
#21976=CARTESIAN_POINT('Ctrl Pts',(19.6061497055879,49.2292084871683,1.33348443398518E-10));
#21977=CARTESIAN_POINT('Ctrl Pts',(19.6062572347005,49.2293051646282,1.33349872069201E-10));
#21978=CARTESIAN_POINT('Ctrl Pts',(19.6063647638969,49.2294018420518,1.7993755107131E-9));
#21979=CARTESIAN_POINT('Ctrl Pts',(19.6064730201548,49.2294977106332,4.86975030060011E-5));
#21980=CARTESIAN_POINT('Ctrl Pts',(2.35308711660641,55.6631561682667,19.4810141131675));
#21981=CARTESIAN_POINT('Ctrl Pts',(-0.836177570637163,55.5686013384883,
19.86624137102));
#21982=CARTESIAN_POINT('Ctrl Pts',(-7.40437233443277,55.3794916789315,19.040577712698));
#21983=CARTESIAN_POINT('Ctrl Pts',(-15.5097781103957,55.0958271895964,13.2964668168065));
#21984=CARTESIAN_POINT('Ctrl Pts',(-19.9471456815097,54.8121627002612,4.41072023820918));
#21985=CARTESIAN_POINT('Ctrl Pts',(-19.6697430247666,54.5284982109261,-5.51852151147492));
#21986=CARTESIAN_POINT('Ctrl Pts',(-14.7420297594324,54.2448337215909,-14.1427836181502));
#21987=CARTESIAN_POINT('Ctrl Pts',(-6.32948010341479,53.9611692322558,-19.4238840093808));
#21988=CARTESIAN_POINT('Ctrl Pts',(3.57945598289861,53.6775047429206,-20.1130676885921));
#21989=CARTESIAN_POINT('Ctrl Pts',(12.6421595856548,53.3938402535855,-16.0475619479634));
#21990=CARTESIAN_POINT('Ctrl Pts',(18.716273712003,53.1101757642503,-8.18837881994133));
#21991=CARTESIAN_POINT('Ctrl Pts',(20.3658389755175,52.8265112749152,1.60652866949811));
#21992=CARTESIAN_POINT('Ctrl Pts',(17.2009151616198,52.54284678558,11.0216583145532));
#21993=CARTESIAN_POINT('Ctrl Pts',(9.96968294609888,52.2591822962449,17.8312589283967));
#21994=CARTESIAN_POINT('Ctrl Pts',(0.381613941123223,51.9755178069097,20.4255421529369));
#21995=CARTESIAN_POINT('Ctrl Pts',(-9.29666955748432,51.6918533175746,18.1912156516937));
#21996=CARTESIAN_POINT('Ctrl Pts',(-16.7772150983034,51.4081888282394,11.6564765993009));
#21997=CARTESIAN_POINT('Ctrl Pts',(-20.2916183484425,51.1245243389043,2.36614013857206));
#21998=CARTESIAN_POINT('Ctrl Pts',(-19.0090722426265,50.8408598495692,-7.48355299426692));
#21999=CARTESIAN_POINT('Ctrl Pts',(-13.2327714994836,50.557195360234,-15.5641303109225));
#22000=CARTESIAN_POINT('Ctrl Pts',(-4.3282365833005,50.2735308708989,-19.96533900255));
#22001=CARTESIAN_POINT('Ctrl Pts',(5.59949572763116,49.9898663815637,-19.646731056189));
#22002=CARTESIAN_POINT('Ctrl Pts',(14.2035043067966,49.7062018922286,-14.683625538629));
#22003=CARTESIAN_POINT('Ctrl Pts',(19.4497969873469,49.4225374028934,-6.24930321681794));
#22004=CARTESIAN_POINT('Ctrl Pts',(20.0981474222916,49.1388729135583,3.66235767703155));
#22005=CARTESIAN_POINT('Ctrl Pts',(15.9952852251765,48.8552084242231,12.7082352871608));
#22006=CARTESIAN_POINT('Ctrl Pts',(8.11112918050874,48.571543934888,18.7498793855759));
#22007=CARTESIAN_POINT('Ctrl Pts',(-1.69050207272523,48.2878794455528,20.35904212617));
#22008=CARTESIAN_POINT('Ctrl Pts',(-11.0924977459054,48.0042149562177,17.1553165902359));
#22009=CARTESIAN_POINT('Ctrl Pts',(-17.8722211123635,47.7205504668825,9.89606518091128));
#22010=CARTESIAN_POINT('Ctrl Pts',(-20.4269419990139,47.4368859775474,0.297378753067758));
#22011=CARTESIAN_POINT('Ctrl Pts',(-18.1527230433581,47.1532214882123,-9.37160816856904));
#22012=CARTESIAN_POINT('Ctrl Pts',(-11.5871908037557,46.8695569988771,-16.8251419854719));
#22013=CARTESIAN_POINT('Ctrl Pts',(-2.28244055807874,46.585892509542,-20.3012033794262));
#22014=CARTESIAN_POINT('Ctrl Pts',(7.56187983711918,46.3022280202068,-18.9780496069259));
#22015=CARTESIAN_POINT('Ctrl Pts',(15.618567857874,46.0185635308717,-13.1684749163659));
#22016=CARTESIAN_POINT('Ctrl Pts',(19.9830182146419,45.7348990415365,-4.24586582304055));
#22017=CARTESIAN_POINT('Ctrl Pts',(19.6234725454198,45.4512345522014,5.6804681860849));
#22018=CARTESIAN_POINT('Ctrl Pts',(14.6249276356951,45.1675700628662,14.2639365255409));
#22019=CARTESIAN_POINT('Ctrl Pts',(6.1690421336071,44.8839055735311,19.4754027611177));
#22020=CARTESIAN_POINT('Ctrl Pts',(-3.74520817655413,44.6002410841959,20.082873531152));
#22021=CARTESIAN_POINT('Ctrl Pts',(-12.7740893021154,44.3165765948608,15.9427424258048));
#22022=CARTESIAN_POINT('Ctrl Pts',(-18.7831689917446,44.0329121055256,8.03373861794982));
#22023=CARTESIAN_POINT('Ctrl Pts',(-20.351897643337,43.7492476161905,-1.77444522854548));
#22024=CARTESIAN_POINT('Ctrl Pts',(-17.1094269777999,43.4655831268553,-11.163149288857));
#22025=CARTESIAN_POINT('Ctrl Pts',(-9.82227876746288,43.1819186375202,-17.9128789804492));
#22026=CARTESIAN_POINT('Ctrl Pts',(-0.213138685564806,42.898254148185,-20.4279946508386));
#22027=CARTESIAN_POINT('Ctrl Pts',(9.44638749380751,42.6145896588499,-18.1139216314637));
#22028=CARTESIAN_POINT('Ctrl Pts',(16.8727826965986,42.3309251695147,-11.5177080023473));
#22029=CARTESIAN_POINT('Ctrl Pts',(20.3104431872471,42.0472606801796,-2.19870213798534));
#22030=CARTESIAN_POINT('Ctrl Pts',(18.9467042160094,41.7635961908444,7.64007806930176));
#22031=CARTESIAN_POINT('Ctrl Pts',(13.1039543936255,41.4799317015093,15.6727397988915));
#22032=CARTESIAN_POINT('Ctrl Pts',(4.16342285401973,41.1962672121741,20.0003575891181));
#22033=CARTESIAN_POINT('Ctrl Pts',(-5.76134404010869,40.912602722839,19.5998803161013));
#22034=CARTESIAN_POINT('Ctrl Pts',(-14.3241261700974,40.6289382335039,14.5659810180111));
#22035=CARTESIAN_POINT('Ctrl Pts',(-19.5006773325508,40.3452737441687,6.08867613901365));
#22036=CARTESIAN_POINT('Ctrl Pts',(-20.0672581074617,40.0616092548336,-3.82799498463215));
#22037=CARTESIAN_POINT('Ctrl Pts',(-15.8899285013867,39.7779447654984,-12.8397260786543));
#22038=CARTESIAN_POINT('Ctrl Pts',(-7.95621143231152,39.4942802761632,-18.8161391682379));
#22039=CARTESIAN_POINT('Ctrl Pts',(1.85835820784766,39.2106157868282,-20.3444070526613));
#22040=CARTESIAN_POINT('Ctrl Pts',(11.2336109894543,38.926951297493,-17.0632463996203));
#22041=CARTESIAN_POINT('Ctrl Pts',(17.9532322189983,38.6432868081578,-9.74832531460192));
#22042=CARTESIAN_POINT('Ctrl Pts',(20.4286999009559,38.3596223188227,-0.12889499355195));
#22043=CARTESIAN_POINT('Ctrl Pts',(18.0748121707474,38.0759578294876,9.52100617250831));
#22044=CARTESIAN_POINT('Ctrl Pts',(11.4480293296981,37.7922933401524,16.9201364657096));
#22045=CARTESIAN_POINT('Ctrl Pts',(2.11492632471884,37.5086288508173,20.3193375935092));
#22046=CARTESIAN_POINT('Ctrl Pts',(-7.71814636969478,37.2249643614821,18.9150366117471));
#22047=CARTESIAN_POINT('Ctrl Pts',(-15.726645213299,36.941299872147,13.0392110278167));
#22048=CARTESIAN_POINT('Ctrl Pts',(-20.017356820919,36.6576353828118,4.08090907120032));
#22049=CARTESIAN_POINT('Ctrl Pts',(-19.5759547942569,36.3739708934767,-5.84212189597385));
#22050=CARTESIAN_POINT('Ctrl Pts',(-14.5067866363524,36.0903064041415,-14.3840722555241));
#22051=CARTESIAN_POINT('Ctrl Pts',(-6.00820670381315,35.8066419148064,-19.5256201937797));
#22052=CARTESIAN_POINT('Ctrl Pts',(3.91071690116573,35.5229774254712,-20.0513015727259));
#22053=CARTESIAN_POINT('Ctrl Pts',(12.9051440864865,35.2393129361361,-15.836844039274));
#22054=CARTESIAN_POINT('Ctrl Pts',(18.8487901790361,34.9556484468009,-7.87854956109791));
#22055=CARTESIAN_POINT('Ctrl Pts',(20.3365688392524,34.6719839574659,1.94224081642136));
#22056=CARTESIAN_POINT('Ctrl Pts',(17.0167789114055,34.3883194681306,11.3038791944104));
#22057=CARTESIAN_POINT('Ctrl Pts',(9.67419956761905,34.1046549787955,17.9932850304986));
#22058=CARTESIAN_POINT('Ctrl Pts',(0.0446620780017708,33.8209904894603,
20.4290480022488));
#22059=CARTESIAN_POINT('Ctrl Pts',(-9.59548876001614,33.5373260001252,18.0354147123321));
#22060=CARTESIAN_POINT('Ctrl Pts',(-16.9671510611812,33.2536615107901,11.3781173646993));
#22061=CARTESIAN_POINT('Ctrl Pts',(-20.327988873431,32.9699970214549,2.03119144706522));
#22062=CARTESIAN_POINT('Ctrl Pts',(-18.882843118214,32.6863325321198,-7.79623688916886));
#22063=CARTESIAN_POINT('Ctrl Pts',(-12.974655776204,32.4026680427846,-15.7799732044501));
#22064=CARTESIAN_POINT('Ctrl Pts',(-3.99747079481186,32.1190035534495,-20.0346838394028));
#22065=CARTESIAN_POINT('Ctrl Pts',(2.61450742368379,31.9298938938927,-19.7111920003019));
#22066=CARTESIAN_POINT('Ctrl Pts',(5.68898199535994,31.8353390641143,-18.7798406199905));
#22067=CARTESIAN_POINT('Ctrl Pts',(2.35247451361281,55.6585629685637,19.4759424235221));
#22068=CARTESIAN_POINT('Ctrl Pts',(-0.835954044174774,55.5640081387853,
19.8610686863525));
#22069=CARTESIAN_POINT('Ctrl Pts',(-7.4024480296698,55.3748984792284,19.0356203314463));
#22070=CARTESIAN_POINT('Ctrl Pts',(-15.5057382293109,55.0912339898934,13.2930048013961));
#22071=CARTESIAN_POINT('Ctrl Pts',(-19.9419529445085,54.8075695005581,4.40957186878231));
#22072=CARTESIAN_POINT('Ctrl Pts',(-19.6646212768537,54.5239050112231,-5.51708469180273));
#22073=CARTESIAN_POINT('Ctrl Pts',(-14.7381916416059,54.2402405218879,-14.1391013081035));
#22074=CARTESIAN_POINT('Ctrl Pts',(-6.32783201705067,53.9565760325528,-19.4188266920463));
#22075=CARTESIAN_POINT('Ctrl Pts',(3.578523961509,53.6729115432176,-20.1078309249584));
#22076=CARTESIAN_POINT('Ctrl Pts',(12.6388680217749,53.3892470538825,-16.043383707438));
#22077=CARTESIAN_POINT('Ctrl Pts',(18.7114006150979,53.1055825645473,-8.18624684292945));
#22078=CARTESIAN_POINT('Ctrl Pts',(20.3605364075023,52.8219180752122,1.60611038358585));
#22079=CARTESIAN_POINT('Ctrl Pts',(17.1964366226151,52.5382535858769,11.0187886481856));
#22080=CARTESIAN_POINT('Ctrl Pts',(9.96708718002274,52.2545890965418,17.8266162724855));
#22081=CARTESIAN_POINT('Ctrl Pts',(0.381514580940291,51.9709246072066,20.4202240336472));
#22082=CARTESIAN_POINT('Ctrl Pts',(-9.29424901920701,51.6872601178715,18.1864792752938));
#22083=CARTESIAN_POINT('Ctrl Pts',(-16.7728468799808,51.4035956285364,11.6534416476308));
#22084=CARTESIAN_POINT('Ctrl Pts',(-20.2863350982357,51.1199311392012,2.36552407582162));
#22085=CARTESIAN_POINT('Ctrl Pts',(-19.0041229241428,50.8362666498662,-7.48160453054787));
#22086=CARTESIAN_POINT('Ctrl Pts',(-13.2293261339785,50.552602160531,-15.5600779385785));
#22087=CARTESIAN_POINT('Ctrl Pts',(-4.32710965711362,50.2689376711959,-19.9601407045388));
#22088=CARTESIAN_POINT('Ctrl Pts',(5.59803780861646,49.9852731818607,-19.641615712896));
#22089=CARTESIAN_POINT('Ctrl Pts',(14.1998061953725,49.7016086925256,-14.6798024199021));
#22090=CARTESIAN_POINT('Ctrl Pts',(19.4447329190163,49.4179442031904,-6.24767610993663));
#22091=CARTESIAN_POINT('Ctrl Pts',(20.0929145454661,49.1342797138553,3.6614041231438));
#22092=CARTESIAN_POINT('Ctrl Pts',(15.9911205946964,48.8506152245201,12.7049264931452));
#22093=CARTESIAN_POINT('Ctrl Pts',(8.10901731720995,48.566950735185,18.7449975520795));
#22094=CARTESIAN_POINT('Ctrl Pts',(-1.69006192324604,48.2832862458497,20.3537413212014));
#22095=CARTESIAN_POINT('Ctrl Pts',(-11.0896096352173,47.9996217565146,17.1508499268804));
#22096=CARTESIAN_POINT('Ctrl Pts',(-17.8675677913534,47.7159572671794,9.89348858073751));
#22097=CARTESIAN_POINT('Ctrl Pts',(-20.4216235152184,47.4322927778444,0.297301325713269));
#22098=CARTESIAN_POINT('Ctrl Pts',(-18.1479966891463,47.1486282885093,-9.36916811923689));
#22099=CARTESIAN_POINT('Ctrl Pts',(-11.5841738917515,46.8649637991741,-16.8207612883998));
#22100=CARTESIAN_POINT('Ctrl Pts',(-2.2818462878682,46.581299309839,-20.2959176337082));
#22101=CARTESIAN_POINT('Ctrl Pts',(7.55991097974546,46.2976348205038,-18.9731083656324));
#22102=CARTESIAN_POINT('Ctrl Pts',(15.6145013118357,46.0139703311687,-13.16504629154));
#22103=CARTESIAN_POINT('Ctrl Pts',(19.9778153135633,45.7303058418335,-4.24476034339613));
#22104=CARTESIAN_POINT('Ctrl Pts',(19.6183632578549,45.4466413524984,5.67898918457795));
#22105=CARTESIAN_POINT('Ctrl Pts',(14.621119799914,45.1629768631631,14.2602226796174));
#22106=CARTESIAN_POINT('Ctrl Pts',(6.1674359239932,44.8793123738281,19.4703320259092));
#22107=CARTESIAN_POINT('Ctrl Pts',(-3.74423305120258,44.5956478844928,20.0776446311312));
#22108=CARTESIAN_POINT('Ctrl Pts',(-12.7707633619448,44.3119833951578,15.9385914756894));
#22109=CARTESIAN_POINT('Ctrl Pts',(-18.7782784907623,44.0283189058226,8.03164690453235));
#22110=CARTESIAN_POINT('Ctrl Pts',(-20.3465986985498,43.7446544164875,-1.77398322311195));
#22111=CARTESIAN_POINT('Ctrl Pts',(-17.1049722625451,43.4609899271523,-11.1602427829002));
#22112=CARTESIAN_POINT('Ctrl Pts',(-9.81972137877189,43.1773254378172,-17.9082150735074));
#22113=CARTESIAN_POINT('Ctrl Pts',(-0.213083191470515,42.893660948482,-20.4226758929682));
#22114=CARTESIAN_POINT('Ctrl Pts',(9.443927974472,42.6099964591469,-18.1092053798253));
#22115=CARTESIAN_POINT('Ctrl Pts',(16.868389595499,42.3263319698117,-11.5147091813111));
#22116=CARTESIAN_POINT('Ctrl Pts',(20.3051550357961,42.0426674804766,-2.19812967042301));
#22117=CARTESIAN_POINT('Ctrl Pts',(18.941771135994,41.7590029911413,7.63808885175711));
#22118=CARTESIAN_POINT('Ctrl Pts',(13.1005425677583,41.4753385018062,15.6686591483147));
#22119=CARTESIAN_POINT('Ctrl Pts',(4.16233883973193,41.191674012471,19.9951501734537));
#22120=CARTESIAN_POINT('Ctrl Pts',(-5.75984398126879,40.9080095231359,19.5947771711538));
#22121=CARTESIAN_POINT('Ctrl Pts',(-14.3203966528292,40.6243450338009,14.5621885299326));
#22122=CARTESIAN_POINT('Ctrl Pts',(-19.4956000167,40.3406805444657,6.08709085398259));
#22123=CARTESIAN_POINT('Ctrl Pts',(-20.0620332731684,40.0570160551306,-3.82699830439993));
#22124=CARTESIAN_POINT('Ctrl Pts',(-15.8857913022283,39.7733515657954,-12.8363830488904));
#22125=CARTESIAN_POINT('Ctrl Pts',(-7.95413990434726,39.4896870764602,-18.8112400829384));
#22126=CARTESIAN_POINT('Ctrl Pts',(1.85787435431672,39.2060225871252,-20.3391100581702));
#22127=CARTESIAN_POINT('Ctrl Pts',(11.2306861376571,38.92235809779,-17.0588037082239));
#22128=CARTESIAN_POINT('Ctrl Pts',(17.9485578054405,38.6386936084548,-9.74578718088502));
#22129=CARTESIAN_POINT('Ctrl Pts',(20.4233809594614,38.3550291191197,-0.128861433661739));
#22130=CARTESIAN_POINT('Ctrl Pts',(18.0701061018895,38.0713646297846,9.51852722499672));
#22131=CARTESIAN_POINT('Ctrl Pts',(11.4450486506248,37.7877001404493,16.9157310352918));
#22132=CARTESIAN_POINT('Ctrl Pts',(2.11437566954724,37.5040356511143,20.3140471262575));
#22133=CARTESIAN_POINT('Ctrl Pts',(-7.71613682582219,37.2203711617791,18.9101117769003));
#22134=CARTESIAN_POINT('Ctrl Pts',(-15.7225505275519,36.9367066724439,13.0358160589347));
#22135=CARTESIAN_POINT('Ctrl Pts',(-20.0121449792825,36.6530421831088,4.07984654069534));
#22136=CARTESIAN_POINT('Ctrl Pts',(-19.570857878601,36.3693776937737,-5.84060080529386));
#22137=CARTESIAN_POINT('Ctrl Pts',(-14.5030095606927,36.0857132044385,-14.3803271303707));
#22138=CARTESIAN_POINT('Ctrl Pts',(-6.00664236988544,35.8020487151034,-19.5205363835633));
#22139=CARTESIAN_POINT('Ctrl Pts',(3.90969868212814,35.5183842257682,-20.0460808931517));
#22140=CARTESIAN_POINT('Ctrl Pts',(12.9017840257226,35.2347197364331,-15.8327206611571));
#22141=CARTESIAN_POINT('Ctrl Pts',(18.8438825892667,34.9510552470979,-7.87649825435995));
#22142=CARTESIAN_POINT('Ctrl Pts',(20.3312738920437,34.6673907577629,1.94173512410548));
#22143=CARTESIAN_POINT('Ctrl Pts',(17.0123483056708,34.3837262684276,11.3009360443548));
#22144=CARTESIAN_POINT('Ctrl Pts',(9.67168075942046,34.1000617790925,17.988600194117));
#22145=CARTESIAN_POINT('Ctrl Pts',(0.0446503983630494,33.8163972897572,
20.4237289590255));
#22146=CARTESIAN_POINT('Ctrl Pts',(-9.59299031791114,33.5327328004222,18.0307189233321));
#22147=CARTESIAN_POINT('Ctrl Pts',(-16.9627335925823,33.2490683110871,11.375154844335));
#22148=CARTESIAN_POINT('Ctrl Pts',(-20.3226957496675,32.9654038217519,2.03066268125984));
#22149=CARTESIAN_POINT('Ctrl Pts',(-18.8779274714526,32.6817393324168,-7.79420718800329));
#22150=CARTESIAN_POINT('Ctrl Pts',(-12.9712759915485,32.3980748430816,-15.7758642817733));
#22151=CARTESIAN_POINT('Ctrl Pts',(-3.99643345408108,32.1144103537465,-20.0294682376252));
#22152=CARTESIAN_POINT('Ctrl Pts',(2.61383238833494,31.9253006941897,-19.7060586818794));
#22153=CARTESIAN_POINT('Ctrl Pts',(5.68750092507729,31.8307458644113,-18.7749514739398));
#22154=CARTESIAN_POINT('Ctrl Pts',(2.35186191061921,55.6539697688606,19.4708707338767));
#22155=CARTESIAN_POINT('Ctrl Pts',(-0.835730517712384,55.5594149390822,
19.855896001685));
#22156=CARTESIAN_POINT('Ctrl Pts',(-7.40052372490683,55.3703052795254,19.0306629501947));
#22157=CARTESIAN_POINT('Ctrl Pts',(-15.5016983482262,55.0866407901903,13.2895427859857));
#22158=CARTESIAN_POINT('Ctrl Pts',(-19.9367602075072,54.8029763008551,4.40842349935545));
#22159=CARTESIAN_POINT('Ctrl Pts',(-19.6594995289409,54.51931181152,-5.51564787213054));
#22160=CARTESIAN_POINT('Ctrl Pts',(-14.7343535237793,54.2356473221848,-14.1354189980568));
#22161=CARTESIAN_POINT('Ctrl Pts',(-6.32618393068655,53.9519828328497,-19.4137693747118));
#22162=CARTESIAN_POINT('Ctrl Pts',(3.5775919401194,53.6683183435145,-20.1025941613248));
#22163=CARTESIAN_POINT('Ctrl Pts',(12.6355764578951,53.3846538541794,-16.0392054669125));
#22164=CARTESIAN_POINT('Ctrl Pts',(18.7065275181928,53.1009893648442,-8.18411486591757));
#22165=CARTESIAN_POINT('Ctrl Pts',(20.355233839487,52.8173248755091,1.60569209767359));
#22166=CARTESIAN_POINT('Ctrl Pts',(17.1919580836104,52.5336603861739,11.015918981818));
#22167=CARTESIAN_POINT('Ctrl Pts',(9.9644914139466,52.2499958968388,17.8219736165744));
#22168=CARTESIAN_POINT('Ctrl Pts',(0.381415220757358,51.9663314075036,20.4149059143575));
#22169=CARTESIAN_POINT('Ctrl Pts',(-9.29182848092971,51.6826669181685,18.181742898894));
#22170=CARTESIAN_POINT('Ctrl Pts',(-16.7684786616583,51.3990024288333,11.6504066959607));
#22171=CARTESIAN_POINT('Ctrl Pts',(-20.2810518480289,51.1153379394982,2.36490801307118));
#22172=CARTESIAN_POINT('Ctrl Pts',(-18.9991736056591,50.8316734501631,-7.47965606682882));
#22173=CARTESIAN_POINT('Ctrl Pts',(-13.2258807684735,50.5480089608279,-15.5560255662346));
#22174=CARTESIAN_POINT('Ctrl Pts',(-4.32598273092673,50.2643444714928,-19.9549424065277));
#22175=CARTESIAN_POINT('Ctrl Pts',(5.59657988960176,49.9806799821576,-19.636500369603));
#22176=CARTESIAN_POINT('Ctrl Pts',(14.1961080839485,49.6970154928225,-14.6759793011752));
#22177=CARTESIAN_POINT('Ctrl Pts',(19.4396688506857,49.4133510034873,-6.24604900305533));
#22178=CARTESIAN_POINT('Ctrl Pts',(20.0876816686406,49.1296865141522,3.66045056925605));
#22179=CARTESIAN_POINT('Ctrl Pts',(15.9869559642162,48.846022024817,12.7016176991295));
#22180=CARTESIAN_POINT('Ctrl Pts',(8.10690545391116,48.5623575354819,18.7401157185831));
#22181=CARTESIAN_POINT('Ctrl Pts',(-1.68962177376686,48.2786930461467,20.3484405162329));
#22182=CARTESIAN_POINT('Ctrl Pts',(-11.0867215245292,47.9950285568116,17.1463832635249));
#22183=CARTESIAN_POINT('Ctrl Pts',(-17.8629144703433,47.7113640674764,9.89091198056374));
#22184=CARTESIAN_POINT('Ctrl Pts',(-20.4163050314229,47.4276995781413,0.297223898358779));
#22185=CARTESIAN_POINT('Ctrl Pts',(-18.1432703349345,47.1440350888062,-9.36672806990475));
#22186=CARTESIAN_POINT('Ctrl Pts',(-11.5811569797474,46.860370599471,-16.8163805913277));
#22187=CARTESIAN_POINT('Ctrl Pts',(-2.28125201765766,46.5767061101359,-20.2906318879902));
#22188=CARTESIAN_POINT('Ctrl Pts',(7.55794212237173,46.2930416208007,-18.9681671243389));
#22189=CARTESIAN_POINT('Ctrl Pts',(15.6104347657974,46.0093771314656,-13.1616176667141));
#22190=CARTESIAN_POINT('Ctrl Pts',(19.9726124124846,45.7257126421304,-4.2436548637517));
#22191=CARTESIAN_POINT('Ctrl Pts',(19.61325397029,45.4420481527953,5.67751018307102));
#22192=CARTESIAN_POINT('Ctrl Pts',(14.617311964133,45.1583836634601,14.256508833694));
#22193=CARTESIAN_POINT('Ctrl Pts',(6.1658297143793,44.874719174125,19.4652612907007));
#22194=CARTESIAN_POINT('Ctrl Pts',(-3.74325792585103,44.5910546847898,20.0724157311104));
#22195=CARTESIAN_POINT('Ctrl Pts',(-12.7674374217743,44.3073901954547,15.934440525574));
#22196=CARTESIAN_POINT('Ctrl Pts',(-18.77338798978,44.0237257061195,8.02955519111489));
#22197=CARTESIAN_POINT('Ctrl Pts',(-20.3412997537626,43.7400612167844,-1.77352121767841));
#22198=CARTESIAN_POINT('Ctrl Pts',(-17.1005175472903,43.4563967274492,-11.1573362769433));
#22199=CARTESIAN_POINT('Ctrl Pts',(-9.81716399008091,43.1727322381141,-17.9035511665657));
#22200=CARTESIAN_POINT('Ctrl Pts',(-0.213027697376223,42.8890677487789,
-20.4173571350978));
#22201=CARTESIAN_POINT('Ctrl Pts',(9.44146845513648,42.6054032594438,-18.1044891281869));
#22202=CARTESIAN_POINT('Ctrl Pts',(16.8639964943994,42.3217387701086,-11.5117103602749));
#22203=CARTESIAN_POINT('Ctrl Pts',(20.2998668843451,42.0380742807735,-2.19755720286068));
#22204=CARTESIAN_POINT('Ctrl Pts',(18.9368380559786,41.7544097914383,7.63609963421245));
#22205=CARTESIAN_POINT('Ctrl Pts',(13.0971307418911,41.4707453021032,15.6645784977378));
#22206=CARTESIAN_POINT('Ctrl Pts',(4.16125482544413,41.187080812768,19.9899427577892));
#22207=CARTESIAN_POINT('Ctrl Pts',(-5.75834392242889,40.9034163234329,19.5896740262063));
#22208=CARTESIAN_POINT('Ctrl Pts',(-14.3166671355611,40.6197518340978,14.5583960418542));
#22209=CARTESIAN_POINT('Ctrl Pts',(-19.4905227008492,40.3360873447626,6.08550556895152));
#22210=CARTESIAN_POINT('Ctrl Pts',(-20.056808438875,40.0524228554275,-3.82600162416772));
#22211=CARTESIAN_POINT('Ctrl Pts',(-15.8816541030699,39.7687583660923,-12.8330400191265));
#22212=CARTESIAN_POINT('Ctrl Pts',(-7.95206837638299,39.4850938767571,-18.8063409976389));
#22213=CARTESIAN_POINT('Ctrl Pts',(1.85739050078578,39.2014293874221,-20.3338130636791));
#22214=CARTESIAN_POINT('Ctrl Pts',(11.22776128586,38.9177648980869,-17.0543610168275));
#22215=CARTESIAN_POINT('Ctrl Pts',(17.9438833918827,38.6341004087517,-9.74324904716811));
#22216=CARTESIAN_POINT('Ctrl Pts',(20.418062017967,38.3504359194166,-0.128827873771525));
#22217=CARTESIAN_POINT('Ctrl Pts',(18.0654000330317,38.0667714300815,9.51604827748511));
#22218=CARTESIAN_POINT('Ctrl Pts',(11.4420679715514,37.7831069407463,16.911325604874));
#22219=CARTESIAN_POINT('Ctrl Pts',(2.11382501437564,37.4994424514112,20.3087566590058));
#22220=CARTESIAN_POINT('Ctrl Pts',(-7.7141272819496,37.215777962076,18.9051869420536));
#22221=CARTESIAN_POINT('Ctrl Pts',(-15.7184558418048,36.9321134727409,13.0324210900526));
#22222=CARTESIAN_POINT('Ctrl Pts',(-20.0069331376461,36.6484489834057,4.07878401019037));
#22223=CARTESIAN_POINT('Ctrl Pts',(-19.5657609629451,36.3647844940706,-5.83907971461386));
#22224=CARTESIAN_POINT('Ctrl Pts',(-14.4992324850331,36.0811200047354,-14.3765820052173));
#22225=CARTESIAN_POINT('Ctrl Pts',(-6.00507803595772,35.7974555154003,-19.515452573347));
#22226=CARTESIAN_POINT('Ctrl Pts',(3.90868046309055,35.5137910260651,-20.0408602135774));
#22227=CARTESIAN_POINT('Ctrl Pts',(12.8984239649587,35.23012653673,-15.8285972830403));
#22228=CARTESIAN_POINT('Ctrl Pts',(18.8389749994973,34.9464620473948,-7.87444694762198));
#22229=CARTESIAN_POINT('Ctrl Pts',(20.3259789448351,34.6627975580598,1.94122943178962));
#22230=CARTESIAN_POINT('Ctrl Pts',(17.0079176999362,34.3791330687245,11.2979928942992));
#22231=CARTESIAN_POINT('Ctrl Pts',(9.66916195122188,34.0954685793894,17.9839153577354));
#22232=CARTESIAN_POINT('Ctrl Pts',(0.0446387187243297,33.8118040900542,
20.4184099158022));
#22233=CARTESIAN_POINT('Ctrl Pts',(-9.59049187580613,33.5281396007191,18.026023134332));
#22234=CARTESIAN_POINT('Ctrl Pts',(-16.9583161239834,33.244475111384,11.3721923239707));
#22235=CARTESIAN_POINT('Ctrl Pts',(-20.3174026259039,32.9608106220488,2.03013391545447));
#22236=CARTESIAN_POINT('Ctrl Pts',(-18.8730118246912,32.6771461327137,-7.79217748683771));
#22237=CARTESIAN_POINT('Ctrl Pts',(-12.9678962068931,32.3934816433785,-15.7717553590965));
#22238=CARTESIAN_POINT('Ctrl Pts',(-3.9953961133503,32.1098171540434,-20.0242526358475));
#22239=CARTESIAN_POINT('Ctrl Pts',(2.6131573529861,31.9207074944866,-19.7009253634569));
#22240=CARTESIAN_POINT('Ctrl Pts',(5.68601985479465,31.8261526647082,-18.7700623278891));
#22241=CARTESIAN_POINT('Ctrl Pts',(2.35124930762562,55.6493765691575,19.4657990442313));
#22242=CARTESIAN_POINT('Ctrl Pts',(-0.835506991249996,55.5548217393791,
19.8507233170175));
#22243=CARTESIAN_POINT('Ctrl Pts',(-7.39859942014385,55.3657120798223,19.025705568943));
#22244=CARTESIAN_POINT('Ctrl Pts',(-15.4976584671414,55.0820475904872,13.2860807705753));
#22245=CARTESIAN_POINT('Ctrl Pts',(-19.931567470506,54.798383101152,4.40727512992858));
#22246=CARTESIAN_POINT('Ctrl Pts',(-19.654377781028,54.5147186118169,-5.51421105245834));
#22247=CARTESIAN_POINT('Ctrl Pts',(-14.7305154059527,54.2310541224818,-14.13173668801));
#22248=CARTESIAN_POINT('Ctrl Pts',(-6.32453584432243,53.9473896331466,-19.4087120573774));
#22249=CARTESIAN_POINT('Ctrl Pts',(3.57665991872979,53.6637251438114,-20.0973573976911));
#22250=CARTESIAN_POINT('Ctrl Pts',(12.6322848940153,53.3800606544763,-16.035027226387));
#22251=CARTESIAN_POINT('Ctrl Pts',(18.7016544212876,53.0963961651411,-8.18198288890569));
#22252=CARTESIAN_POINT('Ctrl Pts',(20.3499312714717,52.812731675806,1.60527381176133));
#22253=CARTESIAN_POINT('Ctrl Pts',(17.1874795446057,52.5290671864708,11.0130493154504));
#22254=CARTESIAN_POINT('Ctrl Pts',(9.96189564787046,52.2454026971357,17.8173309606632));
#22255=CARTESIAN_POINT('Ctrl Pts',(0.381315860574426,51.9617382078005,20.4095877950678));
#22256=CARTESIAN_POINT('Ctrl Pts',(-9.2894079426524,51.6780737184654,18.1770065224941));
#22257=CARTESIAN_POINT('Ctrl Pts',(-16.7641104433357,51.3944092291302,11.6473717442906));
#22258=CARTESIAN_POINT('Ctrl Pts',(-20.2757685978221,51.1107447397951,2.36429195032073));
#22259=CARTESIAN_POINT('Ctrl Pts',(-18.9942242871754,50.82708025046,-7.47770760310978));
#22260=CARTESIAN_POINT('Ctrl Pts',(-13.2224354029684,50.5434157611248,-15.5519731938906));
#22261=CARTESIAN_POINT('Ctrl Pts',(-4.32485580473984,50.2597512717897,-19.9497441085165));
#22262=CARTESIAN_POINT('Ctrl Pts',(5.59512197058706,49.9760867824545,-19.6313850263099));
#22263=CARTESIAN_POINT('Ctrl Pts',(14.1924099725245,49.6924222931194,-14.6721561824483));
#22264=CARTESIAN_POINT('Ctrl Pts',(19.4346047823551,49.4087578037842,-6.24442189617403));
#22265=CARTESIAN_POINT('Ctrl Pts',(20.0824487918151,49.1250933144491,3.6594970153683));
#22266=CARTESIAN_POINT('Ctrl Pts',(15.982791333736,48.8414288251139,12.6983089051138));
#22267=CARTESIAN_POINT('Ctrl Pts',(8.10479359061236,48.5577643357788,18.7352338850867));
#22268=CARTESIAN_POINT('Ctrl Pts',(-1.68918162428767,48.2740998464436,20.3431397112644));
#22269=CARTESIAN_POINT('Ctrl Pts',(-11.0838334138411,47.9904353571085,17.1419166001694));
#22270=CARTESIAN_POINT('Ctrl Pts',(-17.8582611493331,47.7067708677733,9.88833538038999));
#22271=CARTESIAN_POINT('Ctrl Pts',(-20.4109865476274,47.4231063784382,0.297146471004289));
#22272=CARTESIAN_POINT('Ctrl Pts',(-18.1385439807228,47.1394418891031,-9.3642880205726));
#22273=CARTESIAN_POINT('Ctrl Pts',(-11.5781400677432,46.8557773997679,-16.8119998942556));
#22274=CARTESIAN_POINT('Ctrl Pts',(-2.28065774744712,46.5721129104328,-20.2853461422722));
#22275=CARTESIAN_POINT('Ctrl Pts',(7.55597326499801,46.2884484210976,-18.9632258830455));
#22276=CARTESIAN_POINT('Ctrl Pts',(15.6063682197591,46.0047839317625,-13.1581890418883));
#22277=CARTESIAN_POINT('Ctrl Pts',(19.967409511406,45.7211194424273,-4.24254938410727));
#22278=CARTESIAN_POINT('Ctrl Pts',(19.6081446827251,45.4374549530922,5.67603118156409));
#22279=CARTESIAN_POINT('Ctrl Pts',(14.6135041283519,45.153790463757,14.2527949877705));
#22280=CARTESIAN_POINT('Ctrl Pts',(6.16422350476539,44.8701259744219,19.4601905554922));
#22281=CARTESIAN_POINT('Ctrl Pts',(-3.74228280049948,44.5864614850867,20.0671868310897));
#22282=CARTESIAN_POINT('Ctrl Pts',(-12.7641114816037,44.3027969957516,15.9302895754586));
#22283=CARTESIAN_POINT('Ctrl Pts',(-18.7684974887977,44.0191325064164,8.02746347769743));
#22284=CARTESIAN_POINT('Ctrl Pts',(-20.3360008089754,43.7354680170813,-1.77305921224488));
#22285=CARTESIAN_POINT('Ctrl Pts',(-17.0960628320355,43.4518035277461,-11.1544297709865));
#22286=CARTESIAN_POINT('Ctrl Pts',(-9.81460660138991,43.168139038411,-17.8988872596239));
#22287=CARTESIAN_POINT('Ctrl Pts',(-0.212972203281932,42.8844745490758,
-20.4120383772274));
#22288=CARTESIAN_POINT('Ctrl Pts',(9.43900893580097,42.6008100597407,-18.0997728765485));
#22289=CARTESIAN_POINT('Ctrl Pts',(16.8596033932998,42.3171455704055,-11.5087115392387));
#22290=CARTESIAN_POINT('Ctrl Pts',(20.2945787328941,42.0334810810704,-2.19698473529835));
#22291=CARTESIAN_POINT('Ctrl Pts',(18.9319049759631,41.7498165917352,7.6341104166678));
#22292=CARTESIAN_POINT('Ctrl Pts',(13.093718916024,41.4661521024001,15.6604978471609));
#22293=CARTESIAN_POINT('Ctrl Pts',(4.16017081115633,41.1824876130649,19.9847353421248));
#22294=CARTESIAN_POINT('Ctrl Pts',(-5.75684386358899,40.8988231237298,19.5845708812588));
#22295=CARTESIAN_POINT('Ctrl Pts',(-14.3129376182929,40.6151586343947,14.5546035537758));
#22296=CARTESIAN_POINT('Ctrl Pts',(-19.4854453849984,40.3314941450595,6.08392028392046));
#22297=CARTESIAN_POINT('Ctrl Pts',(-20.0515836045816,40.0478296557244,-3.8250049439355));
#22298=CARTESIAN_POINT('Ctrl Pts',(-15.8775169039115,39.7641651663892,-12.8296969893626));
#22299=CARTESIAN_POINT('Ctrl Pts',(-7.94999684841872,39.480500677054,-18.8014419123395));
#22300=CARTESIAN_POINT('Ctrl Pts',(1.85690664725484,39.196836187719,-20.3285160691879));
#22301=CARTESIAN_POINT('Ctrl Pts',(11.2248364340628,38.9131716983838,-17.049918325431));
#22302=CARTESIAN_POINT('Ctrl Pts',(17.9392089783248,38.6295072090486,-9.7407109134512));
#22303=CARTESIAN_POINT('Ctrl Pts',(20.4127430764725,38.3458427197135,-0.128794313881315));
#22304=CARTESIAN_POINT('Ctrl Pts',(18.0606939641738,38.0621782303784,9.51356932997351));
#22305=CARTESIAN_POINT('Ctrl Pts',(11.4390872924781,37.7785137410432,16.9069201744562));
#22306=CARTESIAN_POINT('Ctrl Pts',(2.11327435920404,37.4948492517081,20.3034661917541));
#22307=CARTESIAN_POINT('Ctrl Pts',(-7.712117738077,37.2111847623729,18.9002621072068));
#22308=CARTESIAN_POINT('Ctrl Pts',(-15.7143611560578,36.9275202730378,13.0290261211706));
#22309=CARTESIAN_POINT('Ctrl Pts',(-20.0017212960097,36.6438557837026,4.07772147968539));
#22310=CARTESIAN_POINT('Ctrl Pts',(-19.5606640472892,36.3601912943675,-5.83755862393387));
#22311=CARTESIAN_POINT('Ctrl Pts',(-14.4954554093735,36.0765268050323,-14.3728368800639));
#22312=CARTESIAN_POINT('Ctrl Pts',(-6.00351370203,35.7928623156972,-19.5103687631306));
#22313=CARTESIAN_POINT('Ctrl Pts',(3.90766224405295,35.509197826362,-20.0356395340032));
#22314=CARTESIAN_POINT('Ctrl Pts',(12.8950639041948,35.2255333370269,-15.8244739049234));
#22315=CARTESIAN_POINT('Ctrl Pts',(18.8340674097279,34.9418688476917,-7.87239564088401));
#22316=CARTESIAN_POINT('Ctrl Pts',(20.3206839976264,34.6582043583567,1.94072373947375));
#22317=CARTESIAN_POINT('Ctrl Pts',(17.0034870942015,34.3745398690214,11.2950497442436));
#22318=CARTESIAN_POINT('Ctrl Pts',(9.6666431430233,34.0908753796863,17.9792305213538));
#22319=CARTESIAN_POINT('Ctrl Pts',(0.04462703908561,33.8072108903511,20.4130908725788));
#22320=CARTESIAN_POINT('Ctrl Pts',(-9.58799343370113,33.523546401016,18.0213273453319));
#22321=CARTESIAN_POINT('Ctrl Pts',(-16.9538986553845,33.2398819116809,11.3692298036064));
#22322=CARTESIAN_POINT('Ctrl Pts',(-20.3121095021403,32.9562174223457,2.0296051496491));
#22323=CARTESIAN_POINT('Ctrl Pts',(-18.8680961779298,32.6725529330106,-7.79014778567214));
#22324=CARTESIAN_POINT('Ctrl Pts',(-12.9645164222377,32.3888884436754,-15.7676464364197));
#22325=CARTESIAN_POINT('Ctrl Pts',(-3.99435877261951,32.1052239543403,-20.0190370340698));
#22326=CARTESIAN_POINT('Ctrl Pts',(2.61248231763726,31.9161142947835,-19.6957920450345));
#22327=CARTESIAN_POINT('Ctrl Pts',(5.684538784512,31.8215594650051,-18.7651731818384));
#22328=CARTESIAN_POINT('Ctrl Pts',(2.32499489361428,55.4525251533119,19.2484409165708));
#22329=CARTESIAN_POINT('Ctrl Pts',(-0.825927285719014,55.3579703235335,
19.6290368312674));
#22330=CARTESIAN_POINT('Ctrl Pts',(-7.31612921601654,55.1688606639768,18.813246372444));
#22331=CARTESIAN_POINT('Ctrl Pts',(-15.3245207063658,54.8851961746416,13.1377086815575));
#22332=CARTESIAN_POINT('Ctrl Pts',(-19.7090215990246,54.6015316853065,4.35805929734841));
#22333=CARTESIAN_POINT('Ctrl Pts',(-19.4348742990482,54.3178671959714,-5.45263306650719));
#22334=CARTESIAN_POINT('Ctrl Pts',(-14.5660246419556,54.0342027066362,-13.9739234002933));
#22335=CARTESIAN_POINT('Ctrl Pts',(-6.25390357157437,53.750538217301,-19.1919698858997));
#22336=CARTESIAN_POINT('Ctrl Pts',(3.53671614488966,53.4668737279659,-19.8729246705337));
#22337=CARTESIAN_POINT('Ctrl Pts',(12.491217870594,53.1832092386308,-15.8559597752955));
#22338=CARTESIAN_POINT('Ctrl Pts',(18.492807411069,52.8995447492956,-8.0906124455394));
#22339=CARTESIAN_POINT('Ctrl Pts',(20.1226783565312,52.6158802599605,1.58734727266439));
#22340=CARTESIAN_POINT('Ctrl Pts',(16.9955421586899,52.3322157706253,10.8900636139818));
#22341=CARTESIAN_POINT('Ctrl Pts',(9.85064853032163,52.0485512812902,17.6183599930405));
#22342=CARTESIAN_POINT('Ctrl Pts',(0.37705756702019,51.764886791955,20.1816683969376));
#22343=CARTESIAN_POINT('Ctrl Pts',(-9.18567058791066,51.4812223026199,17.9740189624988));
#22344=CARTESIAN_POINT('Ctrl Pts',(-16.5769010866546,51.1975578132847,11.5173023870012));
#22345=CARTESIAN_POINT('Ctrl Pts',(-20.0493435889592,50.9138933239496,2.33788926101594));
#22346=CARTESIAN_POINT('Ctrl Pts',(-18.782110637875,50.6302288346144,-7.39420201515054));
#22347=CARTESIAN_POINT('Ctrl Pts',(-13.0747768813237,50.3465643452793,-15.3783000934356));
#22348=CARTESIAN_POINT('Ctrl Pts',(-4.27655896815896,50.0628998559441,-19.7269599080372));
#22349=CARTESIAN_POINT('Ctrl Pts',(5.53263972709995,49.779235366609,-19.4121560280371));
#22350=CARTESIAN_POINT('Ctrl Pts',(14.0339194829231,49.4955708772738,-14.5083082370103));
#22351=CARTESIAN_POINT('Ctrl Pts',(19.2175732824715,49.2119063879387,-6.17468874411822));
#22352=CARTESIAN_POINT('Ctrl Pts',(19.8581826421499,48.9282418986035,3.61863042017902));
#22353=CARTESIAN_POINT('Ctrl Pts',(15.8043071702995,48.6445774092684,12.5565034472994));
#22354=CARTESIAN_POINT('Ctrl Pts',(8.01428516352118,48.3609129199332,18.5260124495264));
#22355=CARTESIAN_POINT('Ctrl Pts',(-1.67031807517956,48.0772484305981,20.1159623554698));
#22356=CARTESIAN_POINT('Ctrl Pts',(-10.9600572414944,47.7935839412629,16.9504881706475));
#22357=CARTESIAN_POINT('Ctrl Pts',(-17.6588331060421,47.5099194519278,9.77790965865729));
#22358=CARTESIAN_POINT('Ctrl Pts',(-20.18305152782,47.2262549625926,0.293828155811846));
#22359=CARTESIAN_POINT('Ctrl Pts',(-17.9359859430751,46.9425904732575,-9.25971447776634));
#22360=CARTESIAN_POINT('Ctrl Pts',(-11.4488438389931,46.6589259839223,-16.6242557340227));
#22361=CARTESIAN_POINT('Ctrl Pts',(-2.2551890241383,46.3752614945872,-20.0588141829296));
#22362=CARTESIAN_POINT('Ctrl Pts',(7.47159366326693,46.0915970052521,-18.7514583990392));
#22363=CARTESIAN_POINT('Ctrl Pts',(15.4320876752591,45.8079325159169,-13.0112479779224));
#22364=CARTESIAN_POINT('Ctrl Pts',(19.7444280366068,45.5242680265818,-4.19517168506042));
#22365=CARTESIAN_POINT('Ctrl Pts',(19.3891752156577,45.2406035372466,5.61264540269537));
#22366=CARTESIAN_POINT('Ctrl Pts',(14.4503111663073,44.9569390479115,14.0936301624802));
#22367=CARTESIAN_POINT('Ctrl Pts',(6.09538594988381,44.6732745585763,19.2428733322712));
#22368=CARTESIAN_POINT('Ctrl Pts',(-3.70049171400454,44.3896100692412,19.8430911159138));
#22369=CARTESIAN_POINT('Ctrl Pts',(-12.6215711885806,44.105945579906,15.7523917133707));
#22370=CARTESIAN_POINT('Ctrl Pts',(-18.5589045895573,43.8222810905709,7.93781861694916));
#22371=CARTESIAN_POINT('Ctrl Pts',(-20.1089031752381,43.5386166012357,-1.75325897937906));
#22372=CARTESIAN_POINT('Ctrl Pts',(-16.9051464639723,43.2549521119006,-11.02986522998));
#22373=CARTESIAN_POINT('Ctrl Pts',(-9.70500422891889,42.9712876225654,-17.6990055335474));
#22374=CARTESIAN_POINT('Ctrl Pts',(-0.210593884955166,42.6876231332303,
-20.1840916113531));
#22375=CARTESIAN_POINT('Ctrl Pts',(9.33360096427893,42.4039586438951,-17.8976478063316));
#22376=CARTESIAN_POINT('Ctrl Pts',(16.6713276318887,42.12029415456,-11.3801906376871));
#22377=CARTESIAN_POINT('Ctrl Pts',(20.0679436707092,41.8366296652248,-2.17245041119846));
#22378=CARTESIAN_POINT('Ctrl Pts',(18.7204872610169,41.5529651758897,7.54885823618261));
#22379=CARTESIAN_POINT('Ctrl Pts',(12.9474978074302,41.2693006865546,15.4856128224382));
#22380=CARTESIAN_POINT('Ctrl Pts',(4.11371305596487,40.9856361972194,19.7615603850772));
#22381=CARTESIAN_POINT('Ctrl Pts',(-5.69255562759324,40.7019717078843,19.3658646692227));
#22382=CARTESIAN_POINT('Ctrl Pts',(-14.1531011639442,40.4183072185491,14.3920683504143));
#22383=CARTESIAN_POINT('Ctrl Pts',(-19.2678461342498,40.134642729214,6.01597949687477));
#22384=CARTESIAN_POINT('Ctrl Pts',(-19.8276621348665,39.8509782398788,-3.78229007684054));
#22385=CARTESIAN_POINT('Ctrl Pts',(-15.7002083685513,39.5673137505437,-12.686424285195));
#22386=CARTESIAN_POINT('Ctrl Pts',(-7.8612170785216,39.2836492612085,-18.5914811137912));
#22387=CARTESIAN_POINT('Ctrl Pts',(1.83617006735736,38.9999847718734,-20.1015020195678));
#22388=CARTESIAN_POINT('Ctrl Pts',(11.0994856427547,38.7163202825382,-16.859517265584));
#22389=CARTESIAN_POINT('Ctrl Pts',(17.7388769687032,38.4326557932031,-9.63193375415516));
#22390=CARTESIAN_POINT('Ctrl Pts',(20.1847884409948,38.148991303868,-0.12735603287229));
#22391=CARTESIAN_POINT('Ctrl Pts',(17.8590052988363,37.8653268145328,9.4073287223333));
#22392=CARTESIAN_POINT('Ctrl Pts',(11.3113439036215,37.5816623251977,16.7181160136924));
#22393=CARTESIAN_POINT('Ctrl Pts',(2.08967485184964,37.2979978358625,20.0767318809684));
#22394=CARTESIAN_POINT('Ctrl Pts',(-7.62599442925154,37.0143333465273,18.6891977566313));
#22395=CARTESIAN_POINT('Ctrl Pts',(-15.5388746240397,36.7306688571922,12.8835274547979));
#22396=CARTESIAN_POINT('Ctrl Pts',(-19.7783566544479,36.447004367857,4.03218445804355));
#22397=CARTESIAN_POINT('Ctrl Pts',(-19.3422248048934,36.163339878522,-5.77236902336261));
#22398=CARTESIAN_POINT('Ctrl Pts',(-14.3335807382467,35.8796753891867,-14.2123315163459));
#22399=CARTESIAN_POINT('Ctrl Pts',(-5.93647081941352,35.5960108998517,-19.2924911824296));
#22400=CARTESIAN_POINT('Ctrl Pts',(3.86402428529894,35.3123464105164,-19.8118961236782));
#22401=CARTESIAN_POINT('Ctrl Pts',(12.7510613000282,35.0286819211814,-15.6477576999141));
#22402=CARTESIAN_POINT('Ctrl Pts',(18.6237421338962,34.7450174318461,-7.78448249497116));
#22403=CARTESIAN_POINT('Ctrl Pts',(20.093757688683,34.4613529425111,1.91905121165081));
#22404=CARTESIAN_POINT('Ctrl Pts',(16.813603991288,34.1776884531758,11.1689147418606));
#22405=CARTESIAN_POINT('Ctrl Pts',(9.55869422022682,33.8940239638408,17.778451819285));
#22406=CARTESIAN_POINT('Ctrl Pts',(0.0441264831404723,33.6103594745056,
20.1851318772931));
#22407=CARTESIAN_POINT('Ctrl Pts',(-9.48091734348675,33.3266949851705,17.8200792453289));
#22408=CARTESIAN_POINT('Ctrl Pts',(-16.7645785725748,33.0430304958353,11.2422646451366));
#22409=CARTESIAN_POINT('Ctrl Pts',(-20.0852613408449,32.7593660065002,2.0069437579902));
#22410=CARTESIAN_POINT('Ctrl Pts',(-18.6574256024406,32.475701517165,-7.70316059286179));
#22411=CARTESIAN_POINT('Ctrl Pts',(-12.8196685084334,32.1920370278299,-15.5915497502714));
#22412=CARTESIAN_POINT('Ctrl Pts',(-3.94990131272888,31.9083725384947,-19.7955112435984));
#22413=CARTESIAN_POINT('Ctrl Pts',(2.58355223125832,31.7192628789379,-19.4757926840709));
#22414=CARTESIAN_POINT('Ctrl Pts',(5.62106434382722,31.6247080491596,-18.5556383510944));
#22415=CARTESIAN_POINT('Ctrl Pts',(2.29623240287978,54.9887272875339,19.0103186286308));
#22416=CARTESIAN_POINT('Ctrl Pts',(-0.815983788566323,54.8941724577555,
19.3862392958837));
#22417=CARTESIAN_POINT('Ctrl Pts',(-7.22546411714879,54.7050627981988,18.5805245364269));
#22418=CARTESIAN_POINT('Ctrl Pts',(-15.1350380983662,54.4213983088636,12.9752015336346));
#22419=CARTESIAN_POINT('Ctrl Pts',(-19.4651871309031,54.1377338195285,4.30414963445148));
#22420=CARTESIAN_POINT('Ctrl Pts',(-19.1944890608874,53.8540693301933,-5.38518456035737));
#22421=CARTESIAN_POINT('Ctrl Pts',(-14.3858367459639,53.5704048408582,-13.8010697766533));
#22422=CARTESIAN_POINT('Ctrl Pts',(-6.17654920598262,53.286740351523,-18.9545697240664));
#22423=CARTESIAN_POINT('Ctrl Pts',(3.4929702879451,53.0030758621879,-19.6271015565293));
#22424=CARTESIAN_POINT('Ctrl Pts',(12.3367033313028,52.7194113728527,-15.6598253868265));
#22425=CARTESIAN_POINT('Ctrl Pts',(18.26405653133,52.4357468835176,-7.99053357547642));
#22426=CARTESIAN_POINT('Ctrl Pts',(19.8737654420741,52.1520823941824,1.56771218797512));
#22427=CARTESIAN_POINT('Ctrl Pts',(16.7853116203566,51.8684179048472,10.7553561877176));
#22428=CARTESIAN_POINT('Ctrl Pts',(9.7287983418804,51.5847534155121,17.4004251975624));
#22429=CARTESIAN_POINT('Ctrl Pts',(0.372393496635935,51.301088926177,19.9320260995471));
#22430=CARTESIAN_POINT('Ctrl Pts',(-9.07204611197383,51.0174244368418,17.7516847503357));
#22431=CARTESIAN_POINT('Ctrl Pts',(-16.3718488697615,50.7337599475067,11.3748361765261));
#22432=CARTESIAN_POINT('Ctrl Pts',(-19.8013381235903,50.4500954581715,2.30897014357578));
#22433=CARTESIAN_POINT('Ctrl Pts',(-18.5497805262892,50.1664309688364,-7.30273754707229));
#22434=CARTESIAN_POINT('Ctrl Pts',(-12.9130450944124,49.8827664795012,-15.1880742871875));
#22435=CARTESIAN_POINT('Ctrl Pts',(-4.22365898036825,49.5991019901661,-19.4829422448911));
#22436=CARTESIAN_POINT('Ctrl Pts',(5.46420232823439,49.3154375008309,-19.1720324117574));
#22437=CARTESIAN_POINT('Ctrl Pts',(13.8603233358139,49.0317730114958,-14.3288440170322));
#22438=CARTESIAN_POINT('Ctrl Pts',(18.979856607036,48.7481085221606,-6.0983093564561));
#22439=CARTESIAN_POINT('Ctrl Pts',(19.6125417859329,48.4644440328255,3.57386884803818));
#22440=CARTESIAN_POINT('Ctrl Pts',(15.6088117608643,48.1807795434903,12.4011825745913));
#22441=CARTESIAN_POINT('Ctrl Pts',(7.91515041865896,47.8971150541552,18.2968502123193));
#22442=CARTESIAN_POINT('Ctrl Pts',(-1.64965664963515,47.6134505648201,19.8671328272861));
#22443=CARTESIAN_POINT('Ctrl Pts',(-10.8244840173986,47.3297860754849,16.7408147829438));
#22444=CARTESIAN_POINT('Ctrl Pts',(-17.440397664954,47.0461215861498,9.65695931067027));
#22445=CARTESIAN_POINT('Ctrl Pts',(-19.9333921230027,46.7624570968146,0.290193573479362));
#22446=CARTESIAN_POINT('Ctrl Pts',(-17.7141221892633,46.4787926074795,-9.14517407726722));
#22447=CARTESIAN_POINT('Ctrl Pts',(-11.3072244443864,46.1951281181443,-16.4186177616698));
#22448=CARTESIAN_POINT('Ctrl Pts',(-2.22729288817802,45.9114636288091,-19.8106915636451));
#22449=CARTESIAN_POINT('Ctrl Pts',(7.3791718793543,45.6277991394741,-18.519507450646));
#22450=CARTESIAN_POINT('Ctrl Pts',(15.2411965298458,45.3441346501388,-12.8503020267311));
#22451=CARTESIAN_POINT('Ctrl Pts',(19.5001942969629,45.0604701608038,-4.14327843866249));
#22452=CARTESIAN_POINT('Ctrl Pts',(19.149335866412,44.7768056714686,5.54321835353227));
#22453=CARTESIAN_POINT('Ctrl Pts',(14.2715643558846,44.4931411821334,13.919295408728));
#22454=CARTESIAN_POINT('Ctrl Pts',(6.01998751836924,44.2094766927983,19.0048437014954));
#22455=CARTESIAN_POINT('Ctrl Pts',(-3.65471753770749,43.9258122034632,19.5976369381404));
#22456=CARTESIAN_POINT('Ctrl Pts',(-12.4654454438462,43.642147714128,15.5575384854444));
#22457=CARTESIAN_POINT('Ctrl Pts',(-18.3293354846332,43.3584832247928,7.8396297445323));
#22458=CARTESIAN_POINT('Ctrl Pts',(-19.860160967385,43.0748187354577,-1.73157159515585));
#22459=CARTESIAN_POINT('Ctrl Pts',(-16.6960339420766,42.7911542461225,-10.8934284981642));
#22460=CARTESIAN_POINT('Ctrl Pts',(-9.58495570324397,42.5074897567875,-17.4800731693675));
#22461=CARTESIAN_POINT('Ctrl Pts',(-0.207988890170126,42.2238252674523,
-19.9344193409579));
#22462=CARTESIAN_POINT('Ctrl Pts',(9.21814660603553,41.9401607781171,-17.6762582858823));
#22463=CARTESIAN_POINT('Ctrl Pts',(16.4651073916866,41.656496288782,-11.2394204663684));
#22464=CARTESIAN_POINT('Ctrl Pts',(19.8197081218965,41.3728317994468,-2.14557773161848));
#22465=CARTESIAN_POINT('Ctrl Pts',(18.4889194180165,41.0891673101117,7.4554807084241));
#22466=CARTESIAN_POINT('Ctrl Pts',(12.7873404302362,40.8055028207765,15.2940595840619));
#22467=CARTESIAN_POINT('Ctrl Pts',(4.06282743286065,40.5218383314414,19.5171147224783));
#22468=CARTESIAN_POINT('Ctrl Pts',(-5.62214010851725,40.2381738421062,19.1263136657279));
#22469=CARTESIAN_POINT('Ctrl Pts',(-13.9780307684675,39.9545093527711,14.2140419893612));
#22470=CARTESIAN_POINT('Ctrl Pts',(-19.0295075960294,39.670844863436,5.9415633037382));
#22471=CARTESIAN_POINT('Ctrl Pts',(-19.5823988098096,39.3871803741007,-3.73550407482647));
#22472=CARTESIAN_POINT('Ctrl Pts',(-15.5060006358226,39.1035158847657,-12.5294963235376));
#22473=CARTESIAN_POINT('Ctrl Pts',(-7.7639757483737,38.8198513954304,-18.3615090452395));
#22474=CARTESIAN_POINT('Ctrl Pts',(1.81345709327477,38.5361869060954,-19.852851362199));
#22475=CARTESIAN_POINT('Ctrl Pts',(10.962187723492,38.2525224167602,-16.6509691656962));
#22476=CARTESIAN_POINT('Ctrl Pts',(17.5194514046147,37.9688579274251,-9.51278909236338));
#22477=CARTESIAN_POINT('Ctrl Pts',(19.935107551027,37.6851934380899,-0.125780669925069));
#22478=CARTESIAN_POINT('Ctrl Pts',(17.6380937766636,37.4015289487548,9.29096236976086));
#22479=CARTESIAN_POINT('Ctrl Pts',(11.1714253496994,37.1178644594196,16.5113170126989));
#22480=CARTESIAN_POINT('Ctrl Pts',(2.06382608535784,36.8341999700845,19.8283876240797));
#22481=CARTESIAN_POINT('Ctrl Pts',(-7.53166274505675,36.5505354807493,18.4580169572718));
#22482=CARTESIAN_POINT('Ctrl Pts',(-15.3466625514509,36.2668709914142,12.7241613749335));
#22483=CARTESIAN_POINT('Ctrl Pts',(-19.5337032236605,35.983206502079,3.98230732426164));
#22484=CARTESIAN_POINT('Ctrl Pts',(-19.1029662256092,35.6995420127439,-5.70096623318445));
#22485=CARTESIAN_POINT('Ctrl Pts',(-14.1562778449197,35.4158775234087,-14.0365284538077));
#22486=CARTESIAN_POINT('Ctrl Pts',(-5.86303814848935,35.1322130340736,-19.0538477951946));
#22487=CARTESIAN_POINT('Ctrl Pts',(3.81622728966013,34.8485485447384,-19.5668278119631));
#22488=CARTESIAN_POINT('Ctrl Pts',(12.5933337176237,34.5648840554033,-15.4541987857508));
#22489=CARTESIAN_POINT('Ctrl Pts',(18.3933711571661,34.2812195660681,-7.68819031969704));
#22490=CARTESIAN_POINT('Ctrl Pts',(19.8452025226348,33.9975550767331,1.89531295213031));
#22491=CARTESIAN_POINT('Ctrl Pts',(16.6056244330345,33.7138905873978,11.0307581330315));
#22492=CARTESIAN_POINT('Ctrl Pts',(9.44045430743507,33.4302260980627,17.5585364623509));
#22493=CARTESIAN_POINT('Ctrl Pts',(0.0435830510866937,33.1465616087275,
19.9354472601053));
#22494=CARTESIAN_POINT('Ctrl Pts',(-9.36364550039437,32.8628971193925,17.5996481914089));
#22495=CARTESIAN_POINT('Ctrl Pts',(-16.5571953167351,32.5792326300572,11.1032026508149));
#22496=CARTESIAN_POINT('Ctrl Pts',(-19.8368305482356,32.2955681407222,1.98211423944718));
#22497=CARTESIAN_POINT('Ctrl Pts',(-18.4265999691035,32.0119036513869,-7.60786617228895));
#22498=CARTESIAN_POINT('Ctrl Pts',(-12.6611685974154,31.7282391620518,-15.3987026344836));
#22499=CARTESIAN_POINT('Ctrl Pts',(-3.90087927873828,31.4445746727167,-19.5506103385464));
#22500=CARTESIAN_POINT('Ctrl Pts',(2.55132695173345,31.2554650131599,-19.2349378570825));
#22501=CARTESIAN_POINT('Ctrl Pts',(5.55152620782898,31.1609101833815,-18.3260867174061));
#22502=CARTESIAN_POINT('Ctrl Pts',(2.30651117940881,54.2861781151759,19.095415771535));
#22503=CARTESIAN_POINT('Ctrl Pts',(-0.819544023557087,54.1916232853975,
19.4730080355294));
#22504=CARTESIAN_POINT('Ctrl Pts',(-7.25786099066229,54.0025136258408,18.6636921445274));
#22505=CARTESIAN_POINT('Ctrl Pts',(-15.2027553932093,53.7188491365056,13.0332767668349));
#22506=CARTESIAN_POINT('Ctrl Pts',(-19.5523252673849,53.4351846471705,4.32341528536645));
#22507=CARTESIAN_POINT('Ctrl Pts',(-19.2803959783241,53.1515201578353,-5.40928860470038));
#22508=CARTESIAN_POINT('Ctrl Pts',(-14.4502302294709,52.8678556685001,-13.8628424617997));
#22509=CARTESIAN_POINT('Ctrl Pts',(-6.20419344545305,52.584191179165,-19.0394093823357));
#22510=CARTESIAN_POINT('Ctrl Pts',(3.50860379932289,52.3005266898299,-19.7149513312436));
#22511=CARTESIAN_POINT('Ctrl Pts',(12.3919221404827,52.0168622004947,-15.7299179049459));
#22512=CARTESIAN_POINT('Ctrl Pts',(18.3458052169007,51.7331977111596,-8.02629874805898));
#22513=CARTESIAN_POINT('Ctrl Pts',(19.9627194082814,51.4495332218244,1.57472917578388));
#22514=CARTESIAN_POINT('Ctrl Pts',(16.8604416826627,51.1658687324893,10.8034965618895));
#22515=CARTESIAN_POINT('Ctrl Pts',(9.77234392496671,50.8822042431541,17.4783085254085));
#22516=CARTESIAN_POINT('Ctrl Pts',(0.374060295795806,50.598539753819,20.0212407328584));
#22517=CARTESIAN_POINT('Ctrl Pts',(-9.11265207573848,50.3148752644838,17.8311402970578));
#22518=CARTESIAN_POINT('Ctrl Pts',(-16.4451283519559,50.0312107751487,11.4257493064833));
#22519=CARTESIAN_POINT('Ctrl Pts',(-19.8899678026295,49.7475462858135,2.31930496458734));
#22520=CARTESIAN_POINT('Ctrl Pts',(-18.6328083061265,49.4638817964784,-7.33542419140319));
#22521=CARTESIAN_POINT('Ctrl Pts',(-12.9708431608012,49.1802173071432,-15.2560552573004));
#22522=CARTESIAN_POINT('Ctrl Pts',(-4.24256384168543,48.8965528178081,-19.5701468034783));
#22523=CARTESIAN_POINT('Ctrl Pts',(5.48865979200988,48.612888328473,-19.2578453553527));
#22524=CARTESIAN_POINT('Ctrl Pts',(13.9223613669416,48.3292238391378,-14.392979120547));
#22525=CARTESIAN_POINT('Ctrl Pts',(19.0648093825124,48.0455593498027,-6.125605047679));
#22526=CARTESIAN_POINT('Ctrl Pts',(19.700326424804,47.7618948604675,3.58986528489379));
#22527=CARTESIAN_POINT('Ctrl Pts',(15.6786759283413,47.4782303711324,12.4566895734256));
#22528=CARTESIAN_POINT('Ctrl Pts',(7.95057818874294,47.1945658817972,18.3787458893891));
#22529=CARTESIAN_POINT('Ctrl Pts',(-1.65704042042933,46.9109013924621,19.9560570014168));
#22530=CARTESIAN_POINT('Ctrl Pts',(-10.8729338017748,46.6272369031269,16.8157457325575));
#22531=CARTESIAN_POINT('Ctrl Pts',(-17.518459908376,46.3435724137918,9.70018331983056));
#22532=CARTESIAN_POINT('Ctrl Pts',(-20.0226128700314,46.0599079244566,0.291492463665673));
#22533=CARTESIAN_POINT('Ctrl Pts',(-17.7934096083299,45.7762434351215,-9.18610736437879));
#22534=CARTESIAN_POINT('Ctrl Pts',(-11.3578349478834,45.4925789457863,-16.4921065754567));
#22535=CARTESIAN_POINT('Ctrl Pts',(-2.23726212643448,45.2089144564512,-19.89936310984));
#22536=CARTESIAN_POINT('Ctrl Pts',(7.41220063951033,44.9252499671161,-18.6023997290475));
#22537=CARTESIAN_POINT('Ctrl Pts',(15.3094152721255,44.6415854777809,-12.9078192590863));
#22538=CARTESIAN_POINT('Ctrl Pts',(19.5874760747776,44.3579209884458,-4.16182352096272));
#22539=CARTESIAN_POINT('Ctrl Pts',(19.2350472215369,44.0742564991106,5.56802948850576));
#22540=CARTESIAN_POINT('Ctrl Pts',(14.3354430788454,43.7905920097754,13.9815973956057));
#22541=CARTESIAN_POINT('Ctrl Pts',(6.04693264542922,43.5069275204403,19.0899083177805));
#22542=CARTESIAN_POINT('Ctrl Pts',(-3.67107584877064,43.2232630311051,19.685354863761));
#22543=CARTESIAN_POINT('Ctrl Pts',(-12.5212400796854,42.93959854177,15.6271731566047));
#22544=CARTESIAN_POINT('Ctrl Pts',(-18.411376563963,42.6559340524348,7.87471948831073));
#22545=CARTESIAN_POINT('Ctrl Pts',(-19.9490539358611,42.3722695630997,-1.73932201266128));
#22546=CARTESIAN_POINT('Ctrl Pts',(-16.770764455154,42.0886050737645,-10.9421868741751));
#22547=CARTESIAN_POINT('Ctrl Pts',(-9.62785742828906,41.8049405844294,-17.5583129981261));
#22548=CARTESIAN_POINT('Ctrl Pts',(-0.208919836796794,41.5212760950943,
-20.0236446857564));
#22549=CARTESIAN_POINT('Ctrl Pts',(9.25940651410001,41.2376116057591,-17.7553762282377));
#22550=CARTESIAN_POINT('Ctrl Pts',(16.5388042904544,40.953947116424,-11.2897274830562));
#22551=CARTESIAN_POINT('Ctrl Pts',(19.9084200257014,40.6702826270888,-2.15518121740963));
#22552=CARTESIAN_POINT('Ctrl Pts',(18.5716747860965,40.3866181377537,7.48885102262636));
#22553=CARTESIAN_POINT('Ctrl Pts',(12.8445758500108,40.1029536484185,15.3625149384123));
#22554=CARTESIAN_POINT('Ctrl Pts',(4.08101242096352,39.8192891590834,19.6044722351703));
#22555=CARTESIAN_POINT('Ctrl Pts',(-5.64730449284705,39.5356246697482,19.2119219747716));
#22556=CARTESIAN_POINT('Ctrl Pts',(-14.0405956515267,39.2519601804131,14.2776632454304));
#22557=CARTESIAN_POINT('Ctrl Pts',(-19.1146826065254,38.968295691078,5.96815740840464));
#22558=CARTESIAN_POINT('Ctrl Pts',(-19.6700485304213,38.6846312017428,-3.75222398190641));
#22559=CARTESIAN_POINT('Ctrl Pts',(-15.5754046264532,38.4009667124077,-12.5855776475278));
#22560=CARTESIAN_POINT('Ctrl Pts',(-7.79872686910231,38.1173022230725,-18.4436941316252));
#22561=CARTESIAN_POINT('Ctrl Pts',(1.82157402568654,37.8336377337374,-19.9417116132913));
#22562=CARTESIAN_POINT('Ctrl Pts',(11.0112538619422,37.5499732444022,-16.7254979713585));
#22563=CARTESIAN_POINT('Ctrl Pts',(17.5978674881561,37.2663087550671,-9.55536780369744));
#22564=CARTESIAN_POINT('Ctrl Pts',(20.0243359762019,36.9826442657319,-0.126343657163793));
#22565=CARTESIAN_POINT('Ctrl Pts',(17.7170408968388,36.6989797763968,9.33254819711234));
#22566=CARTESIAN_POINT('Ctrl Pts',(11.2214280239995,36.4153152870616,16.5852207431317));
#22567=CARTESIAN_POINT('Ctrl Pts',(2.0730636554624,36.1316507977265,19.917138376873));
#22568=CARTESIAN_POINT('Ctrl Pts',(-7.56537404599768,35.8479863083913,18.5406340076227));
#22569=CARTESIAN_POINT('Ctrl Pts',(-15.4153533533233,35.5643218190562,12.7811140088841));
#22570=CARTESIAN_POINT('Ctrl Pts',(-19.6211349863809,35.280657329721,4.00013190868774));
#22571=CARTESIAN_POINT('Ctrl Pts',(-19.1884700311734,34.9969928403859,-5.72648343847778));
#22572=CARTESIAN_POINT('Ctrl Pts',(-14.219640555188,34.7133283510507,-14.0993551699416));
#22573=CARTESIAN_POINT('Ctrl Pts',(-5.88928077243528,34.4296638617156,-19.1391317496443));
#22574=CARTESIAN_POINT('Ctrl Pts',(3.83330849634148,34.1459993723804,-19.6544078404778));
#22575=CARTESIAN_POINT('Ctrl Pts',(12.6497008000794,33.8623348830454,-15.5233709085905));
#22576=CARTESIAN_POINT('Ctrl Pts',(18.4756988050768,33.5786703937101,-7.72260224026285));
#22577=CARTESIAN_POINT('Ctrl Pts',(19.9340286405109,33.2950059043751,1.90379628903132));
#22578=CARTESIAN_POINT('Ctrl Pts',(16.6799500739787,33.0113414150398,11.0801311444916));
#22579=CARTESIAN_POINT('Ctrl Pts',(9.48270965901884,32.7276769257048,17.6371275766456));
#22580=CARTESIAN_POINT('Ctrl Pts',(0.0437773165171389,32.4440124363696,
20.0246770301167));
#22581=CARTESIAN_POINT('Ctrl Pts',(-9.40555504064084,32.1603479470344,17.6784235811412));
#22582=CARTESIAN_POINT('Ctrl Pts',(-16.6313076075072,31.8766834576993,11.1528992674491));
#22583=CARTESIAN_POINT('Ctrl Pts',(-19.9256126938554,31.5930189683641,1.99098745962569));
#22584=CARTESIAN_POINT('Ctrl Pts',(-18.5090891610392,31.309354479029,-7.64192132385965));
#22585=CARTESIAN_POINT('Ctrl Pts',(-12.71781356794,31.0256899896938,-15.4676207891775));
#22586=CARTESIAN_POINT('Ctrl Pts',(-3.91839426586458,30.7420255003587,-19.6381296717053));
#22587=CARTESIAN_POINT('Ctrl Pts',(2.56283670588982,30.5529158408019,-19.3210134924979));
#22588=CARTESIAN_POINT('Ctrl Pts',(5.57637687068598,30.4583610110235,-18.4081209878848));
#22589=CARTESIAN_POINT('Ctrl Pts',(2.33374636495171,53.9527937446315,19.3208936257936));
#22590=CARTESIAN_POINT('Ctrl Pts',(-0.829248422667396,53.8582389148531,
19.7029477756138));
#22591=CARTESIAN_POINT('Ctrl Pts',(-7.34354585410623,53.6691292552963,18.8840738821721));
#22592=CARTESIAN_POINT('Ctrl Pts',(-15.3822785181642,53.3854647659611,13.1871750649224));
#22593=CARTESIAN_POINT('Ctrl Pts',(-19.7831968630274,53.101800276626,4.37446637135565));
#22594=CARTESIAN_POINT('Ctrl Pts',(-19.5080623893974,52.8181357872909,-5.47316184725222));
#22595=CARTESIAN_POINT('Ctrl Pts',(-14.6208587530193,52.5344712979557,-14.0265360699875));
#22596=CARTESIAN_POINT('Ctrl Pts',(-6.27745355195996,52.2508068086206,-19.2642282553663));
#22597=CARTESIAN_POINT('Ctrl Pts',(3.55003392220998,51.9671423192855,-19.9477470874941));
#22598=CARTESIAN_POINT('Ctrl Pts',(12.5382468409166,51.6834778299502,-15.9156580482648));
#22599=CARTESIAN_POINT('Ctrl Pts',(18.5624340365284,51.3998133406152,-8.12107393801096));
#22600=CARTESIAN_POINT('Ctrl Pts',(20.1984407894748,51.11614885128,1.59332370701814));
#22601=CARTESIAN_POINT('Ctrl Pts',(17.0595311629746,50.8324843619448,10.9310651261251));
#22602=CARTESIAN_POINT('Ctrl Pts',(9.88773654793256,50.5488198726097,17.6846938123581));
#22603=CARTESIAN_POINT('Ctrl Pts',(0.378477234066722,50.2651553832745,20.2576531693827));
#22604=CARTESIAN_POINT('Ctrl Pts',(-9.220255013537,49.9814908939394,18.0416918499919));
#22605=CARTESIAN_POINT('Ctrl Pts',(-16.6393137622057,49.6978264046042,11.5606654822436));
#22606=CARTESIAN_POINT('Ctrl Pts',(-20.1248301583836,49.4141619152691,2.34669150600064));
#22607=CARTESIAN_POINT('Ctrl Pts',(-18.8528260196953,49.1304974259339,-7.42204147604143));
#22608=CARTESIAN_POINT('Ctrl Pts',(-13.1240039304488,48.8468329365988,-15.4361999968561));
#22609=CARTESIAN_POINT('Ctrl Pts',(-4.29266038004229,48.5631684472636,-19.8012326864051));
#22610=CARTESIAN_POINT('Ctrl Pts',(5.55347033258617,48.2795039579286,-19.4852435574115));
#22611=CARTESIAN_POINT('Ctrl Pts',(14.0867577407393,47.9958394685933,-14.5629325869872));
#22612=CARTESIAN_POINT('Ctrl Pts',(19.2899282001191,47.7121749792582,-6.19793668959756));
#22613=CARTESIAN_POINT('Ctrl Pts',(19.9329494792741,47.4285104899231,3.63225470574316));
#22614=CARTESIAN_POINT('Ctrl Pts',(15.8638110071084,47.1448460005879,12.6037791756293));
#22615=CARTESIAN_POINT('Ctrl Pts',(8.04445926173514,46.8611815112528,18.5957636135555));
#22616=CARTESIAN_POINT('Ctrl Pts',(-1.67660688829753,46.5775170219176,20.1916997433017));
#22617=CARTESIAN_POINT('Ctrl Pts',(-11.0013222871953,46.2938525325825,17.0143074239265));
#22618=CARTESIAN_POINT('Ctrl Pts',(-17.7253193058069,46.0101880432473,9.81472387231086));
#22619=CARTESIAN_POINT('Ctrl Pts',(-20.2590415090184,45.7265235539122,0.29493443035139));
#22620=CARTESIAN_POINT('Ctrl Pts',(-18.003515634149,45.442859064577,-9.29457766622435));
#22621=CARTESIAN_POINT('Ctrl Pts',(-11.4919491854206,45.1591945752419,-16.686846709373));
#22622=CARTESIAN_POINT('Ctrl Pts',(-2.26367989933175,44.8755300859068,-20.1343364056486));
#22623=CARTESIAN_POINT('Ctrl Pts',(7.4997245066736,44.5918655965717,-18.8220583759174));
#22624=CARTESIAN_POINT('Ctrl Pts',(15.4901900910749,44.3082011072365,-13.0602358372585));
#22625=CARTESIAN_POINT('Ctrl Pts',(19.818766583145,44.0245366179013,-4.21096667111763));
#22626=CARTESIAN_POINT('Ctrl Pts',(19.4621762213813,43.7408721285662,5.63377723293615));
#22627=CARTESIAN_POINT('Ctrl Pts',(14.5047171550316,43.457207639231,14.1466932332251));
#22628=CARTESIAN_POINT('Ctrl Pts',(6.1183353172326,43.1735431498958,19.3153235056613));
#22629=CARTESIAN_POINT('Ctrl Pts',(-3.71442421055426,42.8898786605607,19.9178011328182));
#22630=CARTESIAN_POINT('Ctrl Pts',(-12.6690918995096,42.6062141712256,15.8117000864621));
#22631=CARTESIAN_POINT('Ctrl Pts',(-18.6287795937849,42.3225496818904,7.96770481560604));
#22632=CARTESIAN_POINT('Ctrl Pts',(-20.1846139849791,42.0388851925553,-1.75986006825288));
#22633=CARTESIAN_POINT('Ctrl Pts',(-16.968795003946,41.7552207032201,-11.0713931054995));
#22634=CARTESIAN_POINT('Ctrl Pts',(-9.74154395076786,41.4715562138849,-17.7656429840776));
#22635=CARTESIAN_POINT('Ctrl Pts',(-0.211386779197954,41.1878917245499,
-20.2600855085073));
#22636=CARTESIAN_POINT('Ctrl Pts',(9.36874233825877,40.9042272352147,-17.9650331528156));
#22637=CARTESIAN_POINT('Ctrl Pts',(16.7340958347822,40.6205627458796,-11.4230375021171));
#22638=CARTESIAN_POINT('Ctrl Pts',(20.143500266308,40.3368982565444,-2.18062977226658));
#22639=CARTESIAN_POINT('Ctrl Pts',(18.7909706303448,40.0532337672093,7.57727998373896));
#22640=CARTESIAN_POINT('Ctrl Pts',(12.9962456448721,39.7695692778741,15.5439167625341));
#22641=CARTESIAN_POINT('Ctrl Pts',(4.12920134708626,39.4859047885389,19.83596343558));
#22642=CARTESIAN_POINT('Ctrl Pts',(-5.71398832296735,39.2022402992038,19.4387779098239));
#22643=CARTESIAN_POINT('Ctrl Pts',(-14.2063881453439,38.9185758098687,14.4462550526508));
#22644=CARTESIAN_POINT('Ctrl Pts',(-19.3403903312198,38.6349113205335,6.03862989581119));
#22645=CARTESIAN_POINT('Ctrl Pts',(-19.9023140610512,38.3512468311984,-3.79653054743685));
#22646=CARTESIAN_POINT('Ctrl Pts',(-15.7593202693022,38.0675823418632,-12.7341891705786));
#22647=CARTESIAN_POINT('Ctrl Pts',(-7.89081486937766,37.7839178525281,-18.6614787699108));
#22648=CARTESIAN_POINT('Ctrl Pts',(1.84308331972788,37.5002533631929,-20.1771849636682));
#22649=CARTESIAN_POINT('Ctrl Pts',(11.1412756418686,37.2165888738578,-16.9229940098332));
#22650=CARTESIAN_POINT('Ctrl Pts',(17.8056645367364,36.9329243845226,-9.66819836280189));
#22651=CARTESIAN_POINT('Ctrl Pts',(20.2607849617705,36.6492598951875,-0.127835533328253));
#22652=CARTESIAN_POINT('Ctrl Pts',(17.9262451547023,36.3655954058523,9.44274768420295));
#22653=CARTESIAN_POINT('Ctrl Pts',(11.3539315575162,36.0819309165172,16.7810603767059));
#22654=CARTESIAN_POINT('Ctrl Pts',(2.09754255944752,35.7982664271821,20.1523215644716));
#22655=CARTESIAN_POINT('Ctrl Pts',(-7.65470659712393,35.5146019378468,18.7595633198508));
#22656=CARTESIAN_POINT('Ctrl Pts',(-15.5973790978621,35.2309374485118,12.9320344411444));
#22657=CARTESIAN_POINT('Ctrl Pts',(-19.8528229416665,34.9472729591765,4.04736579120533));
#22658=CARTESIAN_POINT('Ctrl Pts',(-19.4150490442561,34.6636084698415,-5.79410222012417));
#22659=CARTESIAN_POINT('Ctrl Pts',(-14.3875472248033,34.3799439805062,-14.265841500715));
#22660=CARTESIAN_POINT('Ctrl Pts',(-5.958821880042,34.0962794911712,-19.3651281722237));
#22661=CARTESIAN_POINT('Ctrl Pts',(3.87857251823525,33.812615001836,-19.8864886837395));
#22662=CARTESIAN_POINT('Ctrl Pts',(12.7990694868943,33.5289505125009,-15.7066721347278));
#22663=CARTESIAN_POINT('Ctrl Pts',(18.6938613723386,33.2452860231657,-7.81379135144242));
#22664=CARTESIAN_POINT('Ctrl Pts',(20.1694112394676,32.9616215338306,1.92627646367344));
#22665=CARTESIAN_POINT('Ctrl Pts',(16.8769083394267,32.6779570444954,11.2109662460333));
#22666=CARTESIAN_POINT('Ctrl Pts',(9.59468214488203,32.3942925551603,17.8453881855154));
#22667=CARTESIAN_POINT('Ctrl Pts',(0.0442944815207541,32.1106280658251,
20.2611300947005));
#22668=CARTESIAN_POINT('Ctrl Pts',(-9.51661707419267,31.82696357649,17.8871717394074));
#22669=CARTESIAN_POINT('Ctrl Pts',(-16.827690491154,31.5432990871548,11.2845938133513));
#22670=CARTESIAN_POINT('Ctrl Pts',(-20.160897833935,31.2596345978197,2.0144967918736));
#22671=CARTESIAN_POINT('Ctrl Pts',(-18.7276422245378,30.9759701084845,-7.7321569348489));
#22672=CARTESIAN_POINT('Ctrl Pts',(-12.8679941277788,30.6923056191494,-15.6502653565598));
#22673=CARTESIAN_POINT('Ctrl Pts',(-3.96464679805612,30.4086411298142,-19.8700147927816));
#22674=CARTESIAN_POINT('Ctrl Pts',(2.5930722951385,30.2195314702575,-19.5491631551646));
#22675=CARTESIAN_POINT('Ctrl Pts',(5.64222249072293,30.1249766404791,-18.6254832946783));
#22676=CARTESIAN_POINT('Ctrl Pts',(2.35124930762599,53.8215594674016,19.4657990442344));
#22677=CARTESIAN_POINT('Ctrl Pts',(-0.835506991250132,53.7270046376232,
19.8507233170207));
#22678=CARTESIAN_POINT('Ctrl Pts',(-7.39859942014504,53.5378949780665,19.0257055689461));
#22679=CARTESIAN_POINT('Ctrl Pts',(-15.4976584671439,53.2542304887313,13.2860807705774));
#22680=CARTESIAN_POINT('Ctrl Pts',(-19.9315674705091,52.9705659993962,4.40727512992929));
#22681=CARTESIAN_POINT('Ctrl Pts',(-19.6543777810312,52.686901510061,-5.51421105245925));
#22682=CARTESIAN_POINT('Ctrl Pts',(-14.7305154059551,52.4032370207259,-14.1317366880123));
#22683=CARTESIAN_POINT('Ctrl Pts',(-6.32453584432345,52.1195725313907,-19.4087120573804));
#22684=CARTESIAN_POINT('Ctrl Pts',(3.57665991873037,51.8359080420556,-20.0973573976942));
#22685=CARTESIAN_POINT('Ctrl Pts',(12.6322848940173,51.5522435527204,-16.0350272263897));
#22686=CARTESIAN_POINT('Ctrl Pts',(18.7016544212907,51.2685790633853,-8.18198288890697));
#22687=CARTESIAN_POINT('Ctrl Pts',(20.349931271475,50.9849145740501,1.60527381176158));
#22688=CARTESIAN_POINT('Ctrl Pts',(17.1874795446085,50.701250084715,11.0130493154522));
#22689=CARTESIAN_POINT('Ctrl Pts',(9.96189564787207,50.4175855953798,17.817330960666));
#22690=CARTESIAN_POINT('Ctrl Pts',(0.381315860574492,50.1339211060447,20.4095877950711));
#22691=CARTESIAN_POINT('Ctrl Pts',(-9.2894079426539,49.8502566167095,18.177006522497));
#22692=CARTESIAN_POINT('Ctrl Pts',(-16.7641104433384,49.5665921273744,11.6473717442925));
#22693=CARTESIAN_POINT('Ctrl Pts',(-20.2757685978253,49.2829276380392,2.3642919503211));
#22694=CARTESIAN_POINT('Ctrl Pts',(-18.9942242871785,48.9992631487041,-7.47770760311098));
#22695=CARTESIAN_POINT('Ctrl Pts',(-13.2224354029705,48.715598659369,-15.551973193893));
#22696=CARTESIAN_POINT('Ctrl Pts',(-4.32485580474053,48.4319341700338,-19.9497441085197));
#22697=CARTESIAN_POINT('Ctrl Pts',(5.59512197058797,48.1482696806987,-19.6313850263131));
#22698=CARTESIAN_POINT('Ctrl Pts',(14.1924099725268,47.8646051913635,-14.6721561824506));
#22699=CARTESIAN_POINT('Ctrl Pts',(19.4346047823582,47.5809407020284,-6.24442189617503));
#22700=CARTESIAN_POINT('Ctrl Pts',(20.0824487918183,47.2972762126932,3.65949701536888));
#22701=CARTESIAN_POINT('Ctrl Pts',(15.9827913337385,47.0136117233581,12.6983089051158));
#22702=CARTESIAN_POINT('Ctrl Pts',(8.10479359061364,46.7299472340229,18.7352338850897));
#22703=CARTESIAN_POINT('Ctrl Pts',(-1.68918162428795,46.4462827446878,20.3431397112677));
#22704=CARTESIAN_POINT('Ctrl Pts',(-11.0838334138429,46.1626182553526,17.1419166001721));
#22705=CARTESIAN_POINT('Ctrl Pts',(-17.858261149336,45.8789537660175,9.8883353803916));
#22706=CARTESIAN_POINT('Ctrl Pts',(-20.4109865476307,45.5952892766824,0.297146471004314));
#22707=CARTESIAN_POINT('Ctrl Pts',(-18.1385439807257,45.3116247873472,-9.3642880205741));
#22708=CARTESIAN_POINT('Ctrl Pts',(-11.578140067745,45.027960298012,-16.8119998942583));
#22709=CARTESIAN_POINT('Ctrl Pts',(-2.28065774744747,44.7442958086769,-20.2853461422755));
#22710=CARTESIAN_POINT('Ctrl Pts',(7.55597326499919,44.4606313193418,-18.9632258830484));
#22711=CARTESIAN_POINT('Ctrl Pts',(15.6063682197616,44.1769668300066,-13.1581890418903));
#22712=CARTESIAN_POINT('Ctrl Pts',(19.9674095114092,43.8933023406715,-4.24254938410794));
#22713=CARTESIAN_POINT('Ctrl Pts',(19.6081446827283,43.6096378513363,5.67603118156499));
#22714=CARTESIAN_POINT('Ctrl Pts',(14.6135041283542,43.3259733620011,14.2527949877728));
#22715=CARTESIAN_POINT('Ctrl Pts',(6.16422350476639,43.042308872666,19.4601905554954));
#22716=CARTESIAN_POINT('Ctrl Pts',(-3.74228280050009,42.7586443833308,20.0671868310929));
#22717=CARTESIAN_POINT('Ctrl Pts',(-12.7641114816057,42.4749798939957,15.9302895754612));
#22718=CARTESIAN_POINT('Ctrl Pts',(-18.7684974888008,42.1913154046606,8.02746347769871));
#22719=CARTESIAN_POINT('Ctrl Pts',(-20.3360008089787,41.9076509153254,-1.77305921224517));
#22720=CARTESIAN_POINT('Ctrl Pts',(-17.0960628320381,41.6239864259903,-11.1544297709883));
#22721=CARTESIAN_POINT('Ctrl Pts',(-9.81460660139152,41.3403219366551,-17.8988872596267));
#22722=CARTESIAN_POINT('Ctrl Pts',(-0.212972203281963,41.05665744732,-20.4120383772306));
#22723=CARTESIAN_POINT('Ctrl Pts',(9.4390089358025,40.7729929579848,-18.0997728765514));
#22724=CARTESIAN_POINT('Ctrl Pts',(16.8596033933025,40.4893284686497,-11.5087115392406));
#22725=CARTESIAN_POINT('Ctrl Pts',(20.2945787328974,40.2056639793145,-2.1969847352987));
#22726=CARTESIAN_POINT('Ctrl Pts',(18.9319049759662,39.9219994899794,7.63411041666903));
#22727=CARTESIAN_POINT('Ctrl Pts',(13.093718916026,39.6383350006442,15.6604978471634));
#22728=CARTESIAN_POINT('Ctrl Pts',(4.16017081115702,39.3546705113091,19.9847353421279));
#22729=CARTESIAN_POINT('Ctrl Pts',(-5.75684386358992,39.0710060219739,19.5845708812619));
#22730=CARTESIAN_POINT('Ctrl Pts',(-14.3129376182953,38.7873415326388,14.5546035537782));
#22731=CARTESIAN_POINT('Ctrl Pts',(-19.4854453850015,38.5036770433037,6.08392028392143));
#22732=CARTESIAN_POINT('Ctrl Pts',(-20.0515836045849,38.2200125539685,-3.82500494393612));
#22733=CARTESIAN_POINT('Ctrl Pts',(-15.8775169039141,37.9363480646334,-12.8296969893646));
#22734=CARTESIAN_POINT('Ctrl Pts',(-7.94999684842001,37.6526835752982,-18.8014419123425));
#22735=CARTESIAN_POINT('Ctrl Pts',(1.85690664725514,37.3690190859631,-20.3285160691912));
#22736=CARTESIAN_POINT('Ctrl Pts',(11.2248364340646,37.0853545966279,-17.0499183254338));
#22737=CARTESIAN_POINT('Ctrl Pts',(17.9392089783277,36.8016901072928,-9.74071091345282));
#22738=CARTESIAN_POINT('Ctrl Pts',(20.4127430764758,36.5180256179576,-0.128794313881315));
#22739=CARTESIAN_POINT('Ctrl Pts',(18.0606939641767,36.2343611286225,9.51356932997501));
#22740=CARTESIAN_POINT('Ctrl Pts',(11.43908729248,35.9506966392873,16.9069201744589));
#22741=CARTESIAN_POINT('Ctrl Pts',(2.11327435920437,35.6670321499522,20.3034661917574));
#22742=CARTESIAN_POINT('Ctrl Pts',(-7.71211773807824,35.383367660617,18.9002621072099));
#22743=CARTESIAN_POINT('Ctrl Pts',(-15.7143611560603,35.0997031712819,13.0290261211728));
#22744=CARTESIAN_POINT('Ctrl Pts',(-20.0017212960129,34.8160386819467,4.07772147968603));
#22745=CARTESIAN_POINT('Ctrl Pts',(-19.5606640472924,34.5323741926116,-5.83755862393481));
#22746=CARTESIAN_POINT('Ctrl Pts',(-14.4954554093758,34.2487097032764,-14.3728368800661));
#22747=CARTESIAN_POINT('Ctrl Pts',(-6.00351370203096,33.9650452139413,-19.5103687631338));
#22748=CARTESIAN_POINT('Ctrl Pts',(3.90766224405355,33.6813807246061,-20.0356395340063));
#22749=CARTESIAN_POINT('Ctrl Pts',(12.8950639041969,33.397716235271,-15.8244739049259));
#22750=CARTESIAN_POINT('Ctrl Pts',(18.8340674097308,33.1140517459358,-7.87239564088531));
#22751=CARTESIAN_POINT('Ctrl Pts',(20.3206839976297,32.8303872566008,1.94072373947406));
#22752=CARTESIAN_POINT('Ctrl Pts',(17.0034870942043,32.5467227672655,11.2950497442454));
#22753=CARTESIAN_POINT('Ctrl Pts',(9.66664314302491,32.2630582779305,17.9792305213566));
#22754=CARTESIAN_POINT('Ctrl Pts',(0.0446270390856308,31.9793937885952,
20.4130908725821));
#22755=CARTESIAN_POINT('Ctrl Pts',(-9.58799343370268,31.6957292992602,18.0213273453348));
#22756=CARTESIAN_POINT('Ctrl Pts',(-16.9538986553872,31.4120648099249,11.3692298036081));
#22757=CARTESIAN_POINT('Ctrl Pts',(-20.3121095021436,31.1284003205899,2.02960514964943));
#22758=CARTESIAN_POINT('Ctrl Pts',(-18.8680961779327,30.8447358312547,-7.79014778567339));
#22759=CARTESIAN_POINT('Ctrl Pts',(-12.9645164222397,30.5610713419195,-15.7676464364222));
#22760=CARTESIAN_POINT('Ctrl Pts',(-3.99435877262015,30.2774068525844,-20.0190370340731));
#22761=CARTESIAN_POINT('Ctrl Pts',(2.61248231763768,30.0882971930276,-19.6957920450376));
#22762=CARTESIAN_POINT('Ctrl Pts',(5.68453878451291,29.9937423632492,-18.7651731818414));
#22763=CARTESIAN_POINT('Ctrl Pts',(2.35186803664952,53.8169203357015,19.4709214507763));
#22764=CARTESIAN_POINT('Ctrl Pts',(-0.835728231649532,53.7223655059232,
19.8559471824094));
#22765=CARTESIAN_POINT('Ctrl Pts',(-7.40054556370451,53.5332558463665,19.0307122490736));
#22766=CARTESIAN_POINT('Ctrl Pts',(-15.5017371483404,53.2495913570312,13.2895770872723));
#22767=CARTESIAN_POINT('Ctrl Pts',(-19.9368123714836,52.9659268676962,4.40843491954487));
#22768=CARTESIAN_POINT('Ctrl Pts',(-19.6595500301255,52.682262378361,-5.51566214186331));
#22769=CARTESIAN_POINT('Ctrl Pts',(-14.7343917686363,52.3985978890259,-14.1354555298595));
#22770=CARTESIAN_POINT('Ctrl Pts',(-6.3262002033585,52.1149333996907,-19.4138195597816));
#22771=CARTESIAN_POINT('Ctrl Pts',(3.57760114770736,51.8312689103556,-20.1026461221598));
#22772=CARTESIAN_POINT('Ctrl Pts',(12.6356091391944,51.5476044210204,-16.0392469268364));
#22773=CARTESIAN_POINT('Ctrl Pts',(18.706575861892,51.2639399316853,-8.18413602032115));
#22774=CARTESIAN_POINT('Ctrl Pts',(20.3552864600137,50.98027544235,1.60569624796426));
#22775=CARTESIAN_POINT('Ctrl Pts',(17.1920025198992,50.6966109530149,11.0159474565449));
#22776=CARTESIAN_POINT('Ctrl Pts',(9.96451717205493,50.4129464636797,17.8220196838587));
#22777=CARTESIAN_POINT('Ctrl Pts',(0.381416206021541,50.1292819743447,20.4149586840892));
#22778=CARTESIAN_POINT('Ctrl Pts',(-9.29185249869818,49.8456174850094,18.18178989617));
#22779=CARTESIAN_POINT('Ctrl Pts',(-16.7685220060165,49.5619529956743,11.6504368106559));
#22780=CARTESIAN_POINT('Ctrl Pts',(-20.2811042716596,49.2782885063392,2.36491412602784));
#22781=CARTESIAN_POINT('Ctrl Pts',(-18.999222715934,48.9946240170041,-7.47967540070289));
#22782=CARTESIAN_POINT('Ctrl Pts',(-13.2259149555241,48.7109595276689,-15.5560657764083));
#22783=CARTESIAN_POINT('Ctrl Pts',(-4.32599391300361,48.4272950383338,-19.9549939872915));
#22784=CARTESIAN_POINT('Ctrl Pts',(5.59659435599133,48.1436305489987,-19.6365511272388));
#22785=CARTESIAN_POINT('Ctrl Pts',(14.1961447789205,47.8599660596635,-14.6760172365503));
#22786=CARTESIAN_POINT('Ctrl Pts',(19.4397190995403,47.5763015703284,-6.24606514822754));
#22787=CARTESIAN_POINT('Ctrl Pts',(20.0877335925167,47.2926370809931,3.66046003101415));
#22788=CARTESIAN_POINT('Ctrl Pts',(15.9869972882849,47.0089725916581,12.7016505310532));
#22789=CARTESIAN_POINT('Ctrl Pts',(8.1069264091395,46.7253081023228,18.7401641591884));
#22790=CARTESIAN_POINT('Ctrl Pts',(-1.68962614120521,46.4416436129877,20.3484931141353));
#22791=CARTESIAN_POINT('Ctrl Pts',(-11.0867501821699,46.1579791236525,17.1464275845524));
#22792=CARTESIAN_POINT('Ctrl Pts',(-17.8629606435048,45.8743146343175,9.89093754720224));
#22793=CARTESIAN_POINT('Ctrl Pts',(-20.4163578047457,45.5906501449824,0.297224666641401));
#22794=CARTESIAN_POINT('Ctrl Pts',(-18.1433172327772,45.3069856556472,-9.36675228160036));
#22795=CARTESIAN_POINT('Ctrl Pts',(-11.5811869154352,45.023321166312,-16.8164240593439));
#22796=CARTESIAN_POINT('Ctrl Pts',(-2.28125791437836,44.7396566769769,-20.2906843364653));
#22797=CARTESIAN_POINT('Ctrl Pts',(7.557961658606,44.4559921876418,-18.9682161544255));
#22798=CARTESIAN_POINT('Ctrl Pts',(15.6104751166106,44.1723276983066,-13.1616516876741));
#22799=CARTESIAN_POINT('Ctrl Pts',(19.9726640389233,43.8886632089715,-4.24366583301215));
#22800=CARTESIAN_POINT('Ctrl Pts',(19.6133046678369,43.6049987196362,5.67752485864902));
#22801=CARTESIAN_POINT('Ctrl Pts',(14.6173497478612,43.321334230301,14.256545684796));
#22802=CARTESIAN_POINT('Ctrl Pts',(6.16584565219571,43.037669740966,19.465311605707));
#22803=CARTESIAN_POINT('Ctrl Pts',(-3.74326760165467,42.7540052516307,20.0724676155269));
#22804=CARTESIAN_POINT('Ctrl Pts',(-12.7674704238328,42.4703407622956,15.9344817138973));
#22805=CARTESIAN_POINT('Ctrl Pts',(-18.7734365163896,42.1866762729606,8.0295759464037));
#22806=CARTESIAN_POINT('Ctrl Pts',(-20.3413523332071,41.9030117836254,-1.7735258019853));
#22807=CARTESIAN_POINT('Ctrl Pts',(-17.1005617497612,41.6193472942903,-11.1573651171133));
#22808=CARTESIAN_POINT('Ctrl Pts',(-9.81718936609107,41.3356828049551,-17.9035974447674));
#22809=CARTESIAN_POINT('Ctrl Pts',(-0.213028248023332,41.05201831562,-20.41740991114));
#22810=CARTESIAN_POINT('Ctrl Pts',(9.44149286002567,40.7683538262848,-18.1045359257855));
#22811=CARTESIAN_POINT('Ctrl Pts',(16.8640400854962,40.4846893369497,-11.5117401164529));
#22812=CARTESIAN_POINT('Ctrl Pts',(20.2999193566913,40.2010248476145,-2.19756288324188));
#22813=CARTESIAN_POINT('Ctrl Pts',(18.9368870050839,39.9173603582794,7.63611937247311));
#22814=CARTESIAN_POINT('Ctrl Pts',(13.0971645961613,39.6336958689442,15.6646189885051));
#22815=CARTESIAN_POINT('Ctrl Pts',(4.16126558171192,39.350031379609,19.9899944290244));
#22816=CARTESIAN_POINT('Ctrl Pts',(-5.75835880695092,39.0663668902739,19.5897246628022));
#22817=CARTESIAN_POINT('Ctrl Pts',(-14.3167041421641,38.7827024009388,14.558433673293));
#22818=CARTESIAN_POINT('Ctrl Pts',(-19.4905730811527,38.4990379116037,6.08552129914113));
#22819=CARTESIAN_POINT('Ctrl Pts',(-20.0568602829488,38.2153734222685,-3.82601151385237));
#22820=CARTESIAN_POINT('Ctrl Pts',(-15.8816951549476,37.9317089329334,-12.8330731907587));
#22821=CARTESIAN_POINT('Ctrl Pts',(-7.95208893137916,37.6480444435982,-18.8063896094275));
#22822=CARTESIAN_POINT('Ctrl Pts',(1.85739530188323,37.3643799542631,-20.3338656237715));
#22823=CARTESIAN_POINT('Ctrl Pts',(11.2277903080687,37.0807154649279,-17.0544050999903));
#22824=CARTESIAN_POINT('Ctrl Pts',(17.9439297743379,36.7970509755928,-9.74327423211832));
#22825=CARTESIAN_POINT('Ctrl Pts',(20.4181147958306,36.5133864862576,-0.128828206773863));
#22826=CARTESIAN_POINT('Ctrl Pts',(18.0654467295916,36.2297219969225,9.51607287515306));
#22827=CARTESIAN_POINT('Ctrl Pts',(11.4420975477109,35.9460575075872,16.9113693183094));
#22828=CARTESIAN_POINT('Ctrl Pts',(2.11383047832578,35.6623930182522,20.308809154332));
#22829=CARTESIAN_POINT('Ctrl Pts',(-7.71414722191097,35.378728528917,18.905235809343));
#22830=CARTESIAN_POINT('Ctrl Pts',(-15.7184964718176,35.0950640395819,13.0324547770618));
#22831=CARTESIAN_POINT('Ctrl Pts',(-20.006984852839,34.8113995502467,4.07879455327383));
#22832=CARTESIAN_POINT('Ctrl Pts',(-19.5658115376498,34.5277350609116,-5.83909480780952));
#22833=CARTESIAN_POINT('Ctrl Pts',(-14.4992699637004,34.2440705715764,-14.3766191667262));
#22834=CARTESIAN_POINT('Ctrl Pts',(-6.00509355793826,33.9604060822413,-19.5155030180225));
#22835=CARTESIAN_POINT('Ctrl Pts',(3.90869056586123,33.6767415929061,-20.0409120165633));
#22836=CARTESIAN_POINT('Ctrl Pts',(12.8984573068486,33.393077103571,-15.8286381975024));
#22837=CARTESIAN_POINT('Ctrl Pts',(18.8390236931527,33.1094126142358,-7.87446730251712));
#22838=CARTESIAN_POINT('Ctrl Pts',(20.3260314896307,32.8257481249007,1.94123445067361));
#22839=CARTESIAN_POINT('Ctrl Pts',(17.0079616531857,32.5420836355655,11.2980220959072));
#22840=CARTESIAN_POINT('Ctrl Pts',(9.66918696430926,32.2584191462305,17.9839618479286));
#22841=CARTESIAN_POINT('Ctrl Pts',(0.0446387949955499,31.9747546568951,
20.4184626860802));
#22842=CARTESIAN_POINT('Ctrl Pts',(-9.59051658801136,31.6910901675601,18.0260697460044));
#22843=CARTESIAN_POINT('Ctrl Pts',(-16.9583601139928,31.4074256782248,11.3722216858637));
#22844=CARTESIAN_POINT('Ctrl Pts',(-20.3174548346148,31.1237611888899,2.03013923009681));
#22845=CARTESIAN_POINT('Ctrl Pts',(-18.8730612251852,30.8400966995547,-7.79219776225003));
#22846=CARTESIAN_POINT('Ctrl Pts',(-12.9679284853489,30.5564322102195,-15.7717958575954));
#22847=CARTESIAN_POINT('Ctrl Pts',(-3.99540909092099,30.2727677208844,-20.0243049703027));
#22848=CARTESIAN_POINT('Ctrl Pts',(2.61316846193303,30.0836580613276,-19.7009753762946));
#22849=CARTESIAN_POINT('Ctrl Pts',(5.68603466549838,29.9891032315492,-18.7701112193526));
#22850=CARTESIAN_POINT('Ctrl Pts',(2.35248676567306,53.8122812040015,19.4760438573182));
#22851=CARTESIAN_POINT('Ctrl Pts',(-0.835949472048931,53.7177263742231,
19.8611710477982));
#22852=CARTESIAN_POINT('Ctrl Pts',(-7.40249170726399,53.5286167146664,19.035718929201));
#22853=CARTESIAN_POINT('Ctrl Pts',(-15.5058158295368,53.2449522253312,13.2930734039672));
#22854=CARTESIAN_POINT('Ctrl Pts',(-19.9420572724581,52.9612877359961,4.40959470916045));
#22855=CARTESIAN_POINT('Ctrl Pts',(-19.6647222792197,52.6776232466609,-5.51711323126738));
#22856=CARTESIAN_POINT('Ctrl Pts',(-14.7382681313176,52.3939587573258,-14.1391743717067));
#22857=CARTESIAN_POINT('Ctrl Pts',(-6.32786456239355,52.1102942679906,-19.4189270621828));
#22858=CARTESIAN_POINT('Ctrl Pts',(3.57854237668436,51.8266297786555,-20.1079348466254));
#22859=CARTESIAN_POINT('Ctrl Pts',(12.6389333843715,51.5429652893203,-16.0434666272831));
#22860=CARTESIAN_POINT('Ctrl Pts',(18.7114973024933,51.2593007999852,-8.18628915173532));
#22861=CARTESIAN_POINT('Ctrl Pts',(20.3606416485524,50.97563631065,1.60611868416694));
#22862=CARTESIAN_POINT('Ctrl Pts',(17.19652549519,50.6919718213149,11.0188455976376));
#22863=CARTESIAN_POINT('Ctrl Pts',(9.96713869623779,50.4083073319797,17.8267084070514));
#22864=CARTESIAN_POINT('Ctrl Pts',(0.38151655146859,50.1246428426446,20.4203295731073));
#22865=CARTESIAN_POINT('Ctrl Pts',(-9.29429705474246,49.8409783533094,18.1865732698431));
#22866=CARTESIAN_POINT('Ctrl Pts',(-16.7729335686945,49.5573138639743,11.6535018770193));
#22867=CARTESIAN_POINT('Ctrl Pts',(-20.2864399454939,49.2736493746391,2.36553630173456));
#22868=CARTESIAN_POINT('Ctrl Pts',(-19.0042211446896,48.989984885304,-7.4816431982948));
#22869=CARTESIAN_POINT('Ctrl Pts',(-13.2293945080778,48.7063203959688,-15.5601583589236));
#22870=CARTESIAN_POINT('Ctrl Pts',(-4.3271320212667,48.4226559066337,-19.9602438660632));
#22871=CARTESIAN_POINT('Ctrl Pts',(5.5980667413947,48.1389914172986,-19.6417172281645));
#22872=CARTESIAN_POINT('Ctrl Pts',(14.1998795853142,47.8553269279634,-14.6798782906499));
#22873=CARTESIAN_POINT('Ctrl Pts',(19.4448334167225,47.5716624386283,-6.24770840028006));
#22874=CARTESIAN_POINT('Ctrl Pts',(20.0930183932152,47.2879979492931,3.66142304665942));
#22875=CARTESIAN_POINT('Ctrl Pts',(15.9912032428313,47.004333459958,12.7049921569905));
#22876=CARTESIAN_POINT('Ctrl Pts',(8.10905922766536,46.7206689706228,18.7450944332872));
#22877=CARTESIAN_POINT('Ctrl Pts',(-1.69007065812247,46.4370044812877,20.3538465170029));
#22878=CARTESIAN_POINT('Ctrl Pts',(-11.0896669504969,46.1533399919525,17.1509385689327));
#22879=CARTESIAN_POINT('Ctrl Pts',(-17.8676601376735,45.8696755026174,9.8935397140129));
#22880=CARTESIAN_POINT('Ctrl Pts',(-20.4217290618606,45.5860110132823,0.297302862278477));
#22881=CARTESIAN_POINT('Ctrl Pts',(-18.1480904848286,45.3023465239471,-9.36921654262662));
#22882=CARTESIAN_POINT('Ctrl Pts',(-11.5842337631254,45.0186820346119,-16.8208482244296));
#22883=CARTESIAN_POINT('Ctrl Pts',(-2.28185808130925,44.7350175452768,-20.296022530655));
#22884=CARTESIAN_POINT('Ctrl Pts',(7.55995005221281,44.4513530559417,-18.9732064258026));
#22885=CARTESIAN_POINT('Ctrl Pts',(15.6145820134597,44.1676885666065,-13.1651143334578));
#22886=CARTESIAN_POINT('Ctrl Pts',(19.9779185664375,43.8840240772714,-4.24478228191636));
#22887=CARTESIAN_POINT('Ctrl Pts',(19.6184646529456,43.6003595879362,5.67901853573306));
#22888=CARTESIAN_POINT('Ctrl Pts',(14.6211953673681,43.316695098601,14.2602963818193));
#22889=CARTESIAN_POINT('Ctrl Pts',(6.16746779962503,43.0330306092659,19.4704326559187));
#22890=CARTESIAN_POINT('Ctrl Pts',(-3.74425240280926,42.7493661199307,20.0777483999609));
#22891=CARTESIAN_POINT('Ctrl Pts',(-12.7708293660599,42.4657016305956,15.9386738523334));
#22892=CARTESIAN_POINT('Ctrl Pts',(-18.7783755439784,42.1820371412605,8.03168841510866));
#22893=CARTESIAN_POINT('Ctrl Pts',(-20.3467038574354,41.8983726519253,-1.77399239172543));
#22894=CARTESIAN_POINT('Ctrl Pts',(-17.1050606674842,41.6147081625902,-11.1603004632384));
#22895=CARTESIAN_POINT('Ctrl Pts',(-9.81977213079062,41.331043673255,-17.9083076299081));
#22896=CARTESIAN_POINT('Ctrl Pts',(-0.213084292764702,41.0473791839199,
-20.4227814450494));
#22897=CARTESIAN_POINT('Ctrl Pts',(9.44397678424884,40.7637146945847,-18.1092989750195));
#22898=CARTESIAN_POINT('Ctrl Pts',(16.8684767776899,40.4800502052496,-11.5147686936652));
#22899=CARTESIAN_POINT('Ctrl Pts',(20.3052599804853,40.1963857159144,-2.19814103118507));
#22900=CARTESIAN_POINT('Ctrl Pts',(18.9418690342016,39.9127212265793,7.63812832827719));
#22901=CARTESIAN_POINT('Ctrl Pts',(13.1006102762966,39.6290567372441,15.6687401298467));
#22902=CARTESIAN_POINT('Ctrl Pts',(4.16236035226682,39.345392247909,19.9952535159209));
#22903=CARTESIAN_POINT('Ctrl Pts',(-5.75987375031193,39.0617277585738,19.5948784443426));
#22904=CARTESIAN_POINT('Ctrl Pts',(-14.320470666033,38.7780632692387,14.5622637928079));
#22905=CARTESIAN_POINT('Ctrl Pts',(-19.4957007773038,38.4943987799036,6.08712231436083));
#22906=CARTESIAN_POINT('Ctrl Pts',(-20.0621369613127,38.2107342905684,-3.82701808376861));
#22907=CARTESIAN_POINT('Ctrl Pts',(-15.8858734059811,37.9270698012333,-12.8364493921527));
#22908=CARTESIAN_POINT('Ctrl Pts',(-7.95418101433831,37.6434053118981,-18.8113373065124));
#22909=CARTESIAN_POINT('Ctrl Pts',(1.85788395651131,37.359740822563,-20.3392151783517));
#22910=CARTESIAN_POINT('Ctrl Pts',(11.2307441820728,37.0760763332278,-17.0588918745468));
#22911=CARTESIAN_POINT('Ctrl Pts',(17.9486505703482,36.7924118438927,-9.74583755078384));
#22912=CARTESIAN_POINT('Ctrl Pts',(20.4234865151855,36.5087473545575,-0.128862099666414));
#22913=CARTESIAN_POINT('Ctrl Pts',(18.0701994950065,36.2250828652224,9.5185764203311));
#22914=CARTESIAN_POINT('Ctrl Pts',(11.4451078029419,35.9414183758872,16.91581846216));
#22915=CARTESIAN_POINT('Ctrl Pts',(2.11438659744718,35.6577538865521,20.3141521169065));
#22916=CARTESIAN_POINT('Ctrl Pts',(-7.7161767057437,35.3740893972169,18.9102095114761));
#22917=CARTESIAN_POINT('Ctrl Pts',(-15.7226317875749,35.0904249078818,13.0358834329508));
#22918=CARTESIAN_POINT('Ctrl Pts',(-20.0122484096652,34.8067604185466,4.07986762686163));
#22919=CARTESIAN_POINT('Ctrl Pts',(-19.5709590280071,34.5230959292115,-5.84063099168422));
#22920=CARTESIAN_POINT('Ctrl Pts',(-14.5030845180251,34.2394314398763,-14.3804014533863));
#22921=CARTESIAN_POINT('Ctrl Pts',(-6.00667341384557,33.9557669505412,-19.5206372729111));
#22922=CARTESIAN_POINT('Ctrl Pts',(3.90971888766891,33.672102461206,-20.0461844991202));
#22923=CARTESIAN_POINT('Ctrl Pts',(12.9018507095002,33.3884379718709,-15.8328024900789));
#22924=CARTESIAN_POINT('Ctrl Pts',(18.8439799765745,33.1047734825357,-7.87653896414892));
#22925=CARTESIAN_POINT('Ctrl Pts',(20.3313789816317,32.8211089932007,1.94174516187317));
#22926=CARTESIAN_POINT('Ctrl Pts',(17.0124362121671,32.5374445038654,11.300994447569));
#22927=CARTESIAN_POINT('Ctrl Pts',(9.67173078559361,32.2537800145304,17.9886931745006));
#22928=CARTESIAN_POINT('Ctrl Pts',(0.0446505509054691,31.9701155251951,
20.4238344995783));
#22929=CARTESIAN_POINT('Ctrl Pts',(-9.59303974232004,31.6864510358601,18.0308121466739));
#22930=CARTESIAN_POINT('Ctrl Pts',(-16.9628215725985,31.4027865465248,11.3752135681193));
#22931=CARTESIAN_POINT('Ctrl Pts',(-20.322800167086,31.1191220571898,2.03067331054418));
#22932=CARTESIAN_POINT('Ctrl Pts',(-18.8780262724377,30.8354575678546,-7.79424773882668));
#22933=CARTESIAN_POINT('Ctrl Pts',(-12.9713405484581,30.5517930785194,-15.7759452787685));
#22934=CARTESIAN_POINT('Ctrl Pts',(-3.99645940922183,30.2681285891843,-20.0295729065324));
#22935=CARTESIAN_POINT('Ctrl Pts',(2.61385460622837,30.0790189296275,-19.7061587075517));
#22936=CARTESIAN_POINT('Ctrl Pts',(5.68753054648386,29.9844640998491,-18.7750492568638));
#22937=CARTESIAN_POINT('Ctrl Pts',(2.3531054946966,53.8076420723014,19.4811662638601));
#22938=CARTESIAN_POINT('Ctrl Pts',(-0.83617071244833,53.713087242523,19.8663949131869));
#22939=CARTESIAN_POINT('Ctrl Pts',(-7.40443785082346,53.5239775829663,19.0407256093285));
#22940=CARTESIAN_POINT('Ctrl Pts',(-15.5098945107332,53.2403130936311,13.2965697206621));
#22941=CARTESIAN_POINT('Ctrl Pts',(-19.9473021734326,52.956648604296,4.41075449877604));
#22942=CARTESIAN_POINT('Ctrl Pts',(-19.669894528314,52.6729841149608,-5.51856432067145));
#22943=CARTESIAN_POINT('Ctrl Pts',(-14.7421444939989,52.3893196256257,-14.1428932135538));
#22944=CARTESIAN_POINT('Ctrl Pts',(-6.3295289214286,52.1056551362905,-19.424034564584));
#22945=CARTESIAN_POINT('Ctrl Pts',(3.57948360566135,51.8219906469554,-20.113223571091));
#22946=CARTESIAN_POINT('Ctrl Pts',(12.6422576295486,51.5383261576202,-16.0476863277298));
#22947=CARTESIAN_POINT('Ctrl Pts',(18.7164187430947,51.2546616682851,-8.18844228314949));
#22948=CARTESIAN_POINT('Ctrl Pts',(20.3659968370911,50.9709971789499,1.60654112036962));
#22949=CARTESIAN_POINT('Ctrl Pts',(17.2010484704808,50.6873326896148,11.0217437387303));
#22950=CARTESIAN_POINT('Ctrl Pts',(9.96976022042066,50.4036682002796,17.831397130244));
#22951=CARTESIAN_POINT('Ctrl Pts',(0.38161689691564,50.1200037109445,20.4257004621254));
#22952=CARTESIAN_POINT('Ctrl Pts',(-9.29674161078674,49.8363392216093,18.1913566435161));
#22953=CARTESIAN_POINT('Ctrl Pts',(-16.7773451313725,49.5526747322742,11.6565669433827));
#22954=CARTESIAN_POINT('Ctrl Pts',(-20.2917756193281,49.269010242939,2.36615847744129));
#22955=CARTESIAN_POINT('Ctrl Pts',(-19.0092195734451,48.9853457536039,-7.48361099588671));
#22956=CARTESIAN_POINT('Ctrl Pts',(-13.2328740606314,48.7016812642687,-15.5642509414388));
#22957=CARTESIAN_POINT('Ctrl Pts',(-4.32827012952978,48.4180167749336,-19.965493744835));
#22958=CARTESIAN_POINT('Ctrl Pts',(5.59953912679806,48.1343522855985,-19.6468833290901));
#22959=CARTESIAN_POINT('Ctrl Pts',(14.2036143917079,47.8506877962633,-14.6837393447495));
#22960=CARTESIAN_POINT('Ctrl Pts',(19.4499477339046,47.5670233069282,-6.24935165233257));
#22961=CARTESIAN_POINT('Ctrl Pts',(20.0983031939136,47.283358817593,3.66238606230469));
#22962=CARTESIAN_POINT('Ctrl Pts',(15.9954091973776,46.9996943282579,12.7083337829279));
#22963=CARTESIAN_POINT('Ctrl Pts',(8.11119204619121,46.7160298389227,18.7500247073859));
#22964=CARTESIAN_POINT('Ctrl Pts',(-1.69051517503973,46.4323653495876,20.3591999198705));
#22965=CARTESIAN_POINT('Ctrl Pts',(-11.0925837188238,46.1487008602524,17.155449553313));
#22966=CARTESIAN_POINT('Ctrl Pts',(-17.8723596318423,45.8650363709173,9.89614188082356));
#22967=CARTESIAN_POINT('Ctrl Pts',(-20.4271003189756,45.5813718815822,0.297381057915561));
#22968=CARTESIAN_POINT('Ctrl Pts',(-18.1528637368801,45.297707392247,-9.37168080365289));
#22969=CARTESIAN_POINT('Ctrl Pts',(-11.5872806108155,45.0140429029118,-16.8252723895153));
#22970=CARTESIAN_POINT('Ctrl Pts',(-2.28245824824014,44.7303784135767,-20.3013607248448));
#22971=CARTESIAN_POINT('Ctrl Pts',(7.56193844581962,44.4467139242416,-18.9781966971797));
#22972=CARTESIAN_POINT('Ctrl Pts',(15.6186889103088,44.1630494349064,-13.1685769792415));
#22973=CARTESIAN_POINT('Ctrl Pts',(19.9831730939516,43.8793849455713,-4.24589873082056));
#22974=CARTESIAN_POINT('Ctrl Pts',(19.6236246380542,43.5957204562361,5.68051221281708));
#22975=CARTESIAN_POINT('Ctrl Pts',(14.6250409868751,43.3120559669009,14.2640470788426));
#22976=CARTESIAN_POINT('Ctrl Pts',(6.16908994705435,43.0283914775658,19.4755537061303));
#22977=CARTESIAN_POINT('Ctrl Pts',(-3.74523720396384,42.7447269882306,20.083029184395));
#22978=CARTESIAN_POINT('Ctrl Pts',(-12.774188308287,42.4610624988955,15.9428659907695));
#22979=CARTESIAN_POINT('Ctrl Pts',(-18.7833145715672,42.1773980095604,8.03380088381365));
#22980=CARTESIAN_POINT('Ctrl Pts',(-20.3520553816638,41.8937335202252,-1.77445898146556));
#22981=CARTESIAN_POINT('Ctrl Pts',(-17.1095595852073,41.6100690308901,-11.1632358093634));
#22982=CARTESIAN_POINT('Ctrl Pts',(-9.82235489549016,41.3264045415549,-17.9130178150487));
#22983=CARTESIAN_POINT('Ctrl Pts',(-0.213140337506071,41.0427400522198,
-20.4281529789587));
#22984=CARTESIAN_POINT('Ctrl Pts',(9.44646070847201,40.7590755628846,-18.1140620242536));
#22985=CARTESIAN_POINT('Ctrl Pts',(16.8729134698836,40.4754110735495,-11.5177972708775));
#22986=CARTESIAN_POINT('Ctrl Pts',(20.3106006042792,40.1917465842143,-2.19871917912825));
#22987=CARTESIAN_POINT('Ctrl Pts',(18.9468510633194,39.9080820948792,7.64013728408127));
#22988=CARTESIAN_POINT('Ctrl Pts',(13.1040559564319,39.624417605544,15.6728612711884));
#22989=CARTESIAN_POINT('Ctrl Pts',(4.16345512282173,39.3407531162089,20.0005126028173));
#22990=CARTESIAN_POINT('Ctrl Pts',(-5.76138869367294,39.0570886268737,19.6000322258829));
#22991=CARTESIAN_POINT('Ctrl Pts',(-14.3242371899018,38.7734241375386,14.5660939123227));
#22992=CARTESIAN_POINT('Ctrl Pts',(-19.500828473455,38.4897596482035,6.08872332958053));
#22993=CARTESIAN_POINT('Ctrl Pts',(-20.0674136396766,38.2060951588683,-3.82802465368487));
#22994=CARTESIAN_POINT('Ctrl Pts',(-15.8900516570147,37.9224306695332,-12.8398255935468));
#22995=CARTESIAN_POINT('Ctrl Pts',(-7.95627309729745,37.638766180198,-18.8162850035974));
#22996=CARTESIAN_POINT('Ctrl Pts',(1.8583726111394,37.3551016908629,-20.344564732932));
#22997=CARTESIAN_POINT('Ctrl Pts',(11.2336980560769,37.0714372015277,-17.0633786491032));
#22998=CARTESIAN_POINT('Ctrl Pts',(17.9533713663584,36.7877727121926,-9.74840086944935));
#22999=CARTESIAN_POINT('Ctrl Pts',(20.4288582345403,36.5041082228574,-0.128895992558966));
#23000=CARTESIAN_POINT('Ctrl Pts',(18.0749522604215,36.2204437335223,9.52107996550914));
#23001=CARTESIAN_POINT('Ctrl Pts',(11.4481180581729,35.9367792441871,16.9202676060106));
#23002=CARTESIAN_POINT('Ctrl Pts',(2.11494271656859,35.653114754852,20.3194950794811));
#23003=CARTESIAN_POINT('Ctrl Pts',(-7.71820618957644,35.3694502655168,18.9151832136093));
#23004=CARTESIAN_POINT('Ctrl Pts',(-15.7267671033322,35.0857857761817,13.0393120888398));
#23005=CARTESIAN_POINT('Ctrl Pts',(-20.0175119664913,34.8021212868465,4.08094070044942));
#23006=CARTESIAN_POINT('Ctrl Pts',(-19.5761065183645,34.5184567975114,-5.84216717555893));
#23007=CARTESIAN_POINT('Ctrl Pts',(-14.5068990723497,34.2347923081762,-14.3841837400463));
#23008=CARTESIAN_POINT('Ctrl Pts',(-6.00825326975288,33.9511278188411,-19.5257715277998));
#23009=CARTESIAN_POINT('Ctrl Pts',(3.91074720947659,33.6674633295059,-20.0514569816771));
#23010=CARTESIAN_POINT('Ctrl Pts',(12.9052441121519,33.3837988401708,-15.8369667826554));
#23011=CARTESIAN_POINT('Ctrl Pts',(18.8489362599963,33.1001343508356,-7.87861062578073));
#23012=CARTESIAN_POINT('Ctrl Pts',(20.3367264736328,32.8164698615006,1.94225587307272));
#23013=CARTESIAN_POINT('Ctrl Pts',(17.0169107711485,32.5328053721653,11.3039667992308));
#23014=CARTESIAN_POINT('Ctrl Pts',(9.67427460687796,32.2491408828303,17.9934245010726));
#23015=CARTESIAN_POINT('Ctrl Pts',(0.0446623068153865,31.965476393495,20.4292063130764));
#23016=CARTESIAN_POINT('Ctrl Pts',(-9.59556289662872,31.68181190416,18.0355545473434));
#23017=CARTESIAN_POINT('Ctrl Pts',(-16.9672830312041,31.3981474148247,11.3782054503749));
#23018=CARTESIAN_POINT('Ctrl Pts',(-20.3281454995571,31.1144829254897,2.03120739099156));
#23019=CARTESIAN_POINT('Ctrl Pts',(-18.8829913196902,30.8308184361545,-7.79629771540332));
#23020=CARTESIAN_POINT('Ctrl Pts',(-12.9747526115673,30.5471539468193,-15.7800946999417));
#23021=CARTESIAN_POINT('Ctrl Pts',(-3.99750972752267,30.2634894574842,-20.034840842762));
#23022=CARTESIAN_POINT('Ctrl Pts',(2.61454075052372,30.0743797979274,-19.7113420388087));
#23023=CARTESIAN_POINT('Ctrl Pts',(5.68902642746934,29.979824968149,-18.779987294375));
#23024=CARTESIAN_POINT('',(-19.607256436043,51.0442002116958,-4.05607019488257E-6));
#23025=CARTESIAN_POINT('Ctrl Pts',(-19.607256436043,51.0442002116958,-4.05607019488257E-6));
#23026=CARTESIAN_POINT('Ctrl Pts',(-19.6066367726726,51.0496511276346,0.182882933980813));
#23027=CARTESIAN_POINT('Ctrl Pts',(-19.6035269614578,51.0565976122768,0.411473325994031));
#23028=CARTESIAN_POINT('Ctrl Pts',(-19.5964724834606,51.0635531604128,0.639934664021059));
#23029=CARTESIAN_POINT('Ctrl Pts',(-19.5941196139895,51.0656403689913,0.708463647662078));
#23030=CARTESIAN_POINT('Ctrl Pts',(-19.5931932896399,51.0664182857481,0.73399527633367));
#23031=CARTESIAN_POINT('Ctrl Pts',(-19.5917543524892,51.067579645921,0.772119791918297));
#23032=CARTESIAN_POINT('Ctrl Pts',(-19.5879972764534,51.0704948428858,0.867918515809724));
#23033=CARTESIAN_POINT('Ctrl Pts',(-19.5834207026914,51.0734690191372,0.966151710639505));
#23034=CARTESIAN_POINT('Ctrl Pts',(-19.5622127497108,51.0855544252747,1.36683146302925));
#23035=CARTESIAN_POINT('Ctrl Pts',(-19.5360035642015,51.0958265575967,1.71220232804745));
#23036=CARTESIAN_POINT('Ctrl Pts',(-19.4572665090502,51.1175781833328,2.45093933884004));
#23037=CARTESIAN_POINT('Ctrl Pts',(-19.4047376996862,51.1290576767053,2.84431661490619));
#23038=CARTESIAN_POINT('Ctrl Pts',(-19.3302122361838,51.1418964066678,3.28631024677799));
#23039=CARTESIAN_POINT('Ctrl Pts',(-19.3257594144004,51.1426539856701,3.31239800300853));
#23040=CARTESIAN_POINT('Ctrl Pts',(-19.3189749924571,51.143793893776,3.35166119007635));
#23041=CARTESIAN_POINT('Ctrl Pts',(-19.3163470208679,51.1442322698162,3.36676323064093));
#23042=CARTESIAN_POINT('Ctrl Pts',(-19.3127490440494,51.1448295683933,3.38734057481368));
#23043=CARTESIAN_POINT('Ctrl Pts',(-19.3037021522662,51.1463246510661,3.43884004892269));
#23044=CARTESIAN_POINT('Ctrl Pts',(-19.279501022278,51.1502357370903,3.57346657889439));
#23045=CARTESIAN_POINT('Ctrl Pts',(-19.2237840829763,51.1587830115526,3.86716050851748));
#23046=CARTESIAN_POINT('Ctrl Pts',(-19.1695921537308,51.1663207904433,4.12517258933759));
#23047=CARTESIAN_POINT('Ctrl Pts',(-19.0518646089512,51.1816784234321,4.64920364448957));
#23048=CARTESIAN_POINT('Ctrl Pts',(-18.9609298059753,51.1922929454616,5.00925238570736));
#23049=CARTESIAN_POINT('Ctrl Pts',(-18.8290221593541,51.2060312833974,5.47121958281118));
#23050=CARTESIAN_POINT('Ctrl Pts',(-18.7880809357306,51.2101880487112,5.61070051327253));
#23051=CARTESIAN_POINT('Ctrl Pts',(-18.7378292390456,51.2150993222057,5.77493116610463));
#23052=CARTESIAN_POINT('Ctrl Pts',(-18.7093101801801,51.2178351447258,5.86625238059856));
#23053=CARTESIAN_POINT('Ctrl Pts',(-18.6952966504111,51.2191640957384,5.91056214731714));
#23054=CARTESIAN_POINT('Ctrl Pts',(-18.687769085099,51.219874155362,5.93422413247176));
#23055=CARTESIAN_POINT('Ctrl Pts',(-18.6864155229402,51.2200017057162,5.93847420654509));
#23056=CARTESIAN_POINT('Ctrl Pts',(-18.6547723161823,51.2229821371111,6.03777724734807));
#23057=CARTESIAN_POINT('Ctrl Pts',(-18.6178421306391,51.2264413037397,6.15121025727403));
#23058=CARTESIAN_POINT('Ctrl Pts',(-18.4870877612121,51.2383925001026,6.53755816370131));
#23059=CARTESIAN_POINT('Ctrl Pts',(-18.3735076487525,51.2484581994858,6.85667218860113));
#23060=CARTESIAN_POINT('Ctrl Pts',(-18.1490799660046,51.2667043137878,7.42170205125147));
#23061=CARTESIAN_POINT('Ctrl Pts',(-18.0652082431774,51.2733109528025,7.62440401677038));
#23062=CARTESIAN_POINT('Ctrl Pts',(-17.9235662287861,51.2840078995438,7.94887464265718));
#23063=CARTESIAN_POINT('Ctrl Pts',(-17.873710351263,51.2877047135787,8.0604315070921));
#23064=CARTESIAN_POINT('Ctrl Pts',(-17.7946599614549,51.2934466969254,8.23269769810691));
#23065=CARTESIAN_POINT('Ctrl Pts',(-17.7608332344055,51.2958801821637,8.30550227868752));
#23066=CARTESIAN_POINT('Ctrl Pts',(-17.7258542115366,51.2983649097708,8.37956648819867));
#23067=CARTESIAN_POINT('Ctrl Pts',(-17.7117695783281,51.2993629002498,8.40929242556719));
#23068=CARTESIAN_POINT('Ctrl Pts',(-17.707290382435,51.2996793533,8.41871291938492));
#23069=CARTESIAN_POINT('Ctrl Pts',(-17.6905289611306,51.3008616196064,8.45390287374589));
#23070=CARTESIAN_POINT('Ctrl Pts',(-17.6793255240979,51.3016483088313,8.47730364226904));
#23071=CARTESIAN_POINT('Ctrl Pts',(-16.949242887088,51.3526863632346,9.99450761192665));
#23072=CARTESIAN_POINT('Ctrl Pts',(-16.117535553688,51.3968401749501,11.2431828145829));
#23073=CARTESIAN_POINT('Ctrl Pts',(-15.187398704607,51.4396475354833,12.4025503470225));
#23074=CARTESIAN_POINT('Ctrl Pts',(-15.0840646896365,51.4443085922726,12.5279980097073));
#23075=CARTESIAN_POINT('Ctrl Pts',(-14.9293539112651,51.4511572429688,12.7112345051806));
#23076=CARTESIAN_POINT('Ctrl Pts',(-14.8795874966095,51.4533384839443,12.769466140762));
#23077=CARTESIAN_POINT('Ctrl Pts',(-14.7718907221957,51.4580207973677,12.8938850711527));
#23078=CARTESIAN_POINT('Ctrl Pts',(-14.4993423505786,51.4698111778122,13.2048319014002));
#23079=CARTESIAN_POINT('Ctrl Pts',(-14.2100437315846,51.4820244093827,13.5149012078772));
#23080=CARTESIAN_POINT('Ctrl Pts',(-13.4819822398969,51.5121474585205,14.2540826964924));
#23081=CARTESIAN_POINT('Ctrl Pts',(-12.9513322148668,51.5333110891099,14.7401059516873));
#23082=CARTESIAN_POINT('Ctrl Pts',(-11.7941435090592,51.5778014886768,15.6803767318087));
#23083=CARTESIAN_POINT('Ctrl Pts',(-11.1676871653382,51.6011282584636,16.1347461358953));
#23084=CARTESIAN_POINT('Ctrl Pts',(-10.4502779489527,51.6270642360249,16.5898112176857));
#23085=CARTESIAN_POINT('Ctrl Pts',(-10.3866922618769,51.6293590546072,16.6298104276755));
#23086=CARTESIAN_POINT('Ctrl Pts',(-10.3120104245769,51.6320474573682,16.676200198808));
#23087=CARTESIAN_POINT('Ctrl Pts',(-10.2798970999469,51.6332020118582,16.6960216149125));
#23088=CARTESIAN_POINT('Ctrl Pts',(-10.2638226344647,51.6337796861011,16.7059222723329));
#23089=CARTESIAN_POINT('Ctrl Pts',(-10.2569926679731,51.6340250782501,16.7101235247247));
#23090=CARTESIAN_POINT('Ctrl Pts',(-10.2496890935519,51.6342874313803,16.714612562088));
#23091=CARTESIAN_POINT('Ctrl Pts',(-10.1874780974393,51.6365209360539,16.7528209510942));
#23092=CARTESIAN_POINT('Ctrl Pts',(-10.1230446534406,51.6388139919752,16.7919027502056));
#23093=CARTESIAN_POINT('Ctrl Pts',(-9.93511630076256,51.6454467352888,16.9043937452767));
#23094=CARTESIAN_POINT('Ctrl Pts',(-9.80183293026376,51.6500795390498,16.982248552954));
#23095=CARTESIAN_POINT('Ctrl Pts',(-9.37722873826324,51.6646107672415,17.2228150886841));
#23096=CARTESIAN_POINT('Ctrl Pts',(-9.06114814725303,51.675141980598,17.3926040243269));
#23097=CARTESIAN_POINT('Ctrl Pts',(-8.53445243374894,51.6922044654881,17.6537958314982));
#23098=CARTESIAN_POINT('Ctrl Pts',(-8.35012537188056,51.6981029115889,17.7419261515783));
#23099=CARTESIAN_POINT('Ctrl Pts',(-8.06013226621472,51.707267079601,17.8745958904315));
#23100=CARTESIAN_POINT('Ctrl Pts',(-7.91176045543852,51.7119282889793,17.9410474349674));
#23101=CARTESIAN_POINT('Ctrl Pts',(-7.73267953232638,51.7175048587237,18.0185117423289));
#23102=CARTESIAN_POINT('Ctrl Pts',(-7.65464152277787,51.7199244969525,18.0516674143995));
#23103=CARTESIAN_POINT('Ctrl Pts',(-7.60232890868411,51.7215441849408,18.0737582063408));
#23104=CARTESIAN_POINT('Ctrl Pts',(-7.57796526865319,51.7222974440613,18.0839958234316));
#23105=CARTESIAN_POINT('Ctrl Pts',(-7.03769477440296,51.738981191962,18.3092480137135));
#23106=CARTESIAN_POINT('Ctrl Pts',(-6.58331584484432,51.7527862031601,18.4740231644216));
#23107=CARTESIAN_POINT('Ctrl Pts',(-5.79552738779165,51.7766005288767,18.7360905526095));
#23108=CARTESIAN_POINT('Ctrl Pts',(-5.46203854940722,51.7866098432848,18.833426681562));
#23109=CARTESIAN_POINT('Ctrl Pts',(-5.05777064598302,51.7987766375325,18.9442746976675));
#23110=CARTESIAN_POINT('Ctrl Pts',(-4.93897256773748,51.8023577097962,18.9753090452499));
#23111=CARTESIAN_POINT('Ctrl Pts',(-4.81075695092253,51.8062408788044,19.0078830472011));
#23112=CARTESIAN_POINT('Ctrl Pts',(-4.77381269228242,51.8073613417677,19.0171870277775));
#23113=CARTESIAN_POINT('Ctrl Pts',(-4.73915637409515,51.8084150730578,19.0258161213148));
#23114=CARTESIAN_POINT('Ctrl Pts',(-4.71656132361773,51.8091027313304,19.0314216861148));
#23115=CARTESIAN_POINT('Ctrl Pts',(-4.70731034904162,51.8093845332645,19.033710735257));
#23116=CARTESIAN_POINT('Ctrl Pts',(-4.63677693922331,51.8115352881062,19.0510762176331));
#23117=CARTESIAN_POINT('Ctrl Pts',(-4.57633416391888,51.8133828196776,19.065694963179));
#23118=CARTESIAN_POINT('Ctrl Pts',(-4.25391434383637,51.8232551222195,19.1418462559505));
#23119=CARTESIAN_POINT('Ctrl Pts',(-3.93131117475663,51.8331838043364,19.2128532492315));
#23120=CARTESIAN_POINT('Ctrl Pts',(-3.34791725324904,51.8511234816809,19.3198487542603));
#23121=CARTESIAN_POINT('Ctrl Pts',(-3.13687183332548,51.8576111544079,19.355534421189));
#23122=CARTESIAN_POINT('Ctrl Pts',(-2.79519911139396,51.8681044243204,19.4067191630428));
#23123=CARTESIAN_POINT('Ctrl Pts',(-2.67712503263317,51.8717291413801,19.4233863339694));
#23124=CARTESIAN_POINT('Ctrl Pts',(-2.52428833100553,51.876418749784,19.4434515354749));
#23125=CARTESIAN_POINT('Ctrl Pts',(-2.49588616382223,51.8772902129554,19.4471215567637));
#23126=CARTESIAN_POINT('Ctrl Pts',(-2.42611320596298,51.8794304481838,19.455941153766));
#23127=CARTESIAN_POINT('Ctrl Pts',(-2.32253420526262,51.8826062338449,19.4687485076511));
#23128=CARTESIAN_POINT('Ctrl Pts',(-2.22220805132713,51.8856783162408,19.4803434364636));
#23129=CARTESIAN_POINT('Ctrl Pts',(-1.63334441449396,51.9036959845051,19.5454757583585));
#23130=CARTESIAN_POINT('Ctrl Pts',(-1.20330114762376,51.9167617867609,19.5725019988701));
#23131=CARTESIAN_POINT('Ctrl Pts',(-0.702018109783414,51.9319348141609,
19.5948854562824));
#23132=CARTESIAN_POINT('Ctrl Pts',(-0.558834565298426,51.9362548826861,
19.5991902044403));
#23133=CARTESIAN_POINT('Ctrl Pts',(-0.380062703565622,51.9416285202127,
19.6032554568868));
#23134=CARTESIAN_POINT('Ctrl Pts',(-0.326471201702828,51.9432353221798,
19.6042037208547));
#23135=CARTESIAN_POINT('Ctrl Pts',(-0.266986820424174,51.9450133083117,
19.6050632116814));
#23136=CARTESIAN_POINT('Ctrl Pts',(-0.249704358394246,51.9455294154365,
19.6052963812268));
#23137=CARTESIAN_POINT('Ctrl Pts',(-0.233266285085545,51.9460195894301,
19.6054969508885));
#23138=CARTESIAN_POINT('Ctrl Pts',(-0.222495221648674,51.9463406091692,
19.605623880339));
#23139=CARTESIAN_POINT('Ctrl Pts',(-0.219452445461727,51.9464312796883,
19.6056601733012));
#23140=CARTESIAN_POINT('Ctrl Pts',(-0.172280588496198,51.9478357064195,
19.606171976828));
#23141=CARTESIAN_POINT('Ctrl Pts',(-0.134057110731316,51.9489718305593,
19.6064769454334));
#23142=CARTESIAN_POINT('Ctrl Pts',(0.214322588001139,51.9593101907305,19.6082056293154));
#23143=CARTESIAN_POINT('Ctrl Pts',(0.555099503525567,51.9693051042454,19.6025890416455));
#23144=CARTESIAN_POINT('Ctrl Pts',(1.11204813261858,51.9855054396118,19.5762292167752));
#23145=CARTESIAN_POINT('Ctrl Pts',(1.30532031029311,51.9911068832777,19.5644397498583));
#23146=CARTESIAN_POINT('Ctrl Pts',(1.60646638180481,51.9998110952682,19.5412272796869));
#23147=CARTESIAN_POINT('Ctrl Pts',(1.75984783962463,52.0042387132962,19.5282376921755));
#23148=CARTESIAN_POINT('Ctrl Pts',(1.93052396766115,52.0091580204536,19.5116970984729));
#23149=CARTESIAN_POINT('Ctrl Pts',(1.99688719640312,52.0110697297986,19.5049214446442));
#23150=CARTESIAN_POINT('Ctrl Pts',(2.0234898772596,52.011835987014,19.5021777041331));
#23151=CARTESIAN_POINT('Ctrl Pts',(2.03511936635301,52.0121709085719,19.5009684126991));
#23152=CARTESIAN_POINT('Ctrl Pts',(2.08187687717133,52.0135175008347,19.4960476311964));
#23153=CARTESIAN_POINT('Ctrl Pts',(2.11278480046761,52.0144080816096,19.4927198469992));
#23154=CARTESIAN_POINT('Ctrl Pts',(3.12404413928843,52.0435613787745,19.3814631091253));
#23155=CARTESIAN_POINT('Ctrl Pts',(3.83361396995865,52.0645117957055,19.2341359734641));
#23156=CARTESIAN_POINT('Ctrl Pts',(4.28224056892047,52.0784658905504,19.1336339282785));
#23157=CARTESIAN_POINT('Ctrl Pts',(-19.6074550240916,51.0438834201898,1.36086930085483E-6));
#23158=CARTESIAN_POINT('Ctrl Pts',(-19.607417850872,51.0438499854459,8.41590553754334E-7));
#23159=CARTESIAN_POINT('Ctrl Pts',(-19.6073578243228,51.0437959957102,3.07002300637577E-9));
#23160=CARTESIAN_POINT('Ctrl Pts',(-19.6072340262326,51.0436846972659,3.06997107058598E-9));
#23161=CARTESIAN_POINT('Ctrl Pts',(-19.3882747272735,50.8468332814219,2.9791341610887E-9));
#23162=CARTESIAN_POINT('Ctrl Pts',(-19.2443778019637,50.5685545619536,2.99394460265279E-9));
#23163=CARTESIAN_POINT('Ctrl Pts',(-19.2088580708486,50.2765875727033,2.99817063190155E-9));
#23164=CARTESIAN_POINT('Ctrl Pts',(-19.1851782501053,50.0819429132031,3.00098914179462E-9));
#23165=CARTESIAN_POINT('Ctrl Pts',(-19.2096660712256,49.8812145782438,2.9987933143627E-9));
#23166=CARTESIAN_POINT('Ctrl Pts',(-19.2786895946601,49.697504318128,3.00809618159576E-9));
#23167=CARTESIAN_POINT('Ctrl Pts',(-19.3288563172291,49.5639825679519,3.01485684365295E-9));
#23168=CARTESIAN_POINT('Ctrl Pts',(-19.4025457313561,49.4394480271093,1.7974209460381E-7));
#23169=CARTESIAN_POINT('Ctrl Pts',(-19.4951317489187,49.3309613373534,8.10780508522269E-7));
#23170=CARTESIAN_POINT('Ctrl Pts',(-19.5299032700167,49.2902181741739,1.04777257637017E-6));
#23171=CARTESIAN_POINT('Ctrl Pts',(-19.5673404090196,49.2517388349052,1.34908135869703E-6));
#23172=CARTESIAN_POINT('Ctrl Pts',(-19.6071991392277,49.2158990161137,1.73039011035108E-6));
#23173=CARTESIAN_POINT('Ctrl Pts',(2.35308711660641,55.6631561682667,19.4810141131675));
#23174=CARTESIAN_POINT('Ctrl Pts',(-0.836177570637163,55.5686013384883,
19.86624137102));
#23175=CARTESIAN_POINT('Ctrl Pts',(-7.40437233443277,55.3794916789315,19.040577712698));
#23176=CARTESIAN_POINT('Ctrl Pts',(-15.5097781103957,55.0958271895964,13.2964668168065));
#23177=CARTESIAN_POINT('Ctrl Pts',(-19.9471456815097,54.8121627002612,4.41072023820918));
#23178=CARTESIAN_POINT('Ctrl Pts',(-19.6697430247666,54.5284982109261,-5.51852151147492));
#23179=CARTESIAN_POINT('Ctrl Pts',(-14.7420297594324,54.2448337215909,-14.1427836181502));
#23180=CARTESIAN_POINT('Ctrl Pts',(-6.32948010341479,53.9611692322558,-19.4238840093808));
#23181=CARTESIAN_POINT('Ctrl Pts',(3.57945598289861,53.6775047429206,-20.1130676885921));
#23182=CARTESIAN_POINT('Ctrl Pts',(12.6421595856548,53.3938402535855,-16.0475619479634));
#23183=CARTESIAN_POINT('Ctrl Pts',(18.716273712003,53.1101757642503,-8.18837881994133));
#23184=CARTESIAN_POINT('Ctrl Pts',(20.3658389755175,52.8265112749152,1.60652866949811));
#23185=CARTESIAN_POINT('Ctrl Pts',(17.2009151616198,52.54284678558,11.0216583145532));
#23186=CARTESIAN_POINT('Ctrl Pts',(9.96968294609888,52.2591822962449,17.8312589283967));
#23187=CARTESIAN_POINT('Ctrl Pts',(0.381613941123223,51.9755178069097,20.4255421529369));
#23188=CARTESIAN_POINT('Ctrl Pts',(-9.29666955748432,51.6918533175746,18.1912156516937));
#23189=CARTESIAN_POINT('Ctrl Pts',(-16.7772150983034,51.4081888282394,11.6564765993009));
#23190=CARTESIAN_POINT('Ctrl Pts',(-20.2916183484425,51.1245243389043,2.36614013857206));
#23191=CARTESIAN_POINT('Ctrl Pts',(-19.0090722426265,50.8408598495692,-7.48355299426692));
#23192=CARTESIAN_POINT('Ctrl Pts',(-13.2327714994836,50.557195360234,-15.5641303109225));
#23193=CARTESIAN_POINT('Ctrl Pts',(-4.3282365833005,50.2735308708989,-19.96533900255));
#23194=CARTESIAN_POINT('Ctrl Pts',(5.59949572763116,49.9898663815637,-19.646731056189));
#23195=CARTESIAN_POINT('Ctrl Pts',(14.2035043067966,49.7062018922286,-14.683625538629));
#23196=CARTESIAN_POINT('Ctrl Pts',(19.4497969873469,49.4225374028934,-6.24930321681794));
#23197=CARTESIAN_POINT('Ctrl Pts',(20.0981474222916,49.1388729135583,3.66235767703155));
#23198=CARTESIAN_POINT('Ctrl Pts',(15.9952852251765,48.8552084242231,12.7082352871608));
#23199=CARTESIAN_POINT('Ctrl Pts',(8.11112918050874,48.571543934888,18.7498793855759));
#23200=CARTESIAN_POINT('Ctrl Pts',(-1.69050207272523,48.2878794455528,20.35904212617));
#23201=CARTESIAN_POINT('Ctrl Pts',(-11.0924977459054,48.0042149562177,17.1553165902359));
#23202=CARTESIAN_POINT('Ctrl Pts',(-17.8722211123635,47.7205504668825,9.89606518091128));
#23203=CARTESIAN_POINT('Ctrl Pts',(-20.4269419990139,47.4368859775474,0.297378753067758));
#23204=CARTESIAN_POINT('Ctrl Pts',(-18.1527230433581,47.1532214882123,-9.37160816856904));
#23205=CARTESIAN_POINT('Ctrl Pts',(-11.5871908037557,46.8695569988771,-16.8251419854719));
#23206=CARTESIAN_POINT('Ctrl Pts',(-2.28244055807874,46.585892509542,-20.3012033794262));
#23207=CARTESIAN_POINT('Ctrl Pts',(7.56187983711918,46.3022280202068,-18.9780496069259));
#23208=CARTESIAN_POINT('Ctrl Pts',(15.618567857874,46.0185635308717,-13.1684749163659));
#23209=CARTESIAN_POINT('Ctrl Pts',(19.9830182146419,45.7348990415365,-4.24586582304055));
#23210=CARTESIAN_POINT('Ctrl Pts',(19.6234725454198,45.4512345522014,5.6804681860849));
#23211=CARTESIAN_POINT('Ctrl Pts',(14.6249276356951,45.1675700628662,14.2639365255409));
#23212=CARTESIAN_POINT('Ctrl Pts',(6.1690421336071,44.8839055735311,19.4754027611177));
#23213=CARTESIAN_POINT('Ctrl Pts',(-3.74520817655413,44.6002410841959,20.082873531152));
#23214=CARTESIAN_POINT('Ctrl Pts',(-12.7740893021154,44.3165765948608,15.9427424258048));
#23215=CARTESIAN_POINT('Ctrl Pts',(-18.7831689917446,44.0329121055256,8.03373861794982));
#23216=CARTESIAN_POINT('Ctrl Pts',(-20.351897643337,43.7492476161905,-1.77444522854548));
#23217=CARTESIAN_POINT('Ctrl Pts',(-17.1094269777999,43.4655831268553,-11.163149288857));
#23218=CARTESIAN_POINT('Ctrl Pts',(-9.82227876746288,43.1819186375202,-17.9128789804492));
#23219=CARTESIAN_POINT('Ctrl Pts',(-0.213138685564806,42.898254148185,-20.4279946508386));
#23220=CARTESIAN_POINT('Ctrl Pts',(9.44638749380751,42.6145896588499,-18.1139216314637));
#23221=CARTESIAN_POINT('Ctrl Pts',(16.8727826965986,42.3309251695147,-11.5177080023473));
#23222=CARTESIAN_POINT('Ctrl Pts',(20.3104431872471,42.0472606801796,-2.19870213798534));
#23223=CARTESIAN_POINT('Ctrl Pts',(18.9467042160094,41.7635961908444,7.64007806930176));
#23224=CARTESIAN_POINT('Ctrl Pts',(13.1039543936255,41.4799317015093,15.6727397988915));
#23225=CARTESIAN_POINT('Ctrl Pts',(4.16342285401973,41.1962672121741,20.0003575891181));
#23226=CARTESIAN_POINT('Ctrl Pts',(-5.76134404010869,40.912602722839,19.5998803161013));
#23227=CARTESIAN_POINT('Ctrl Pts',(-14.3241261700974,40.6289382335039,14.5659810180111));
#23228=CARTESIAN_POINT('Ctrl Pts',(-19.5006773325508,40.3452737441687,6.08867613901365));
#23229=CARTESIAN_POINT('Ctrl Pts',(-20.0672581074617,40.0616092548336,-3.82799498463215));
#23230=CARTESIAN_POINT('Ctrl Pts',(-15.8899285013867,39.7779447654984,-12.8397260786543));
#23231=CARTESIAN_POINT('Ctrl Pts',(-7.95621143231152,39.4942802761632,-18.8161391682379));
#23232=CARTESIAN_POINT('Ctrl Pts',(1.85835820784766,39.2106157868282,-20.3444070526613));
#23233=CARTESIAN_POINT('Ctrl Pts',(11.2336109894543,38.926951297493,-17.0632463996203));
#23234=CARTESIAN_POINT('Ctrl Pts',(17.9532322189983,38.6432868081578,-9.74832531460192));
#23235=CARTESIAN_POINT('Ctrl Pts',(20.4286999009559,38.3596223188227,-0.12889499355195));
#23236=CARTESIAN_POINT('Ctrl Pts',(18.0748121707474,38.0759578294876,9.52100617250831));
#23237=CARTESIAN_POINT('Ctrl Pts',(11.4480293296981,37.7922933401524,16.9201364657096));
#23238=CARTESIAN_POINT('Ctrl Pts',(2.11492632471884,37.5086288508173,20.3193375935092));
#23239=CARTESIAN_POINT('Ctrl Pts',(-7.71814636969478,37.2249643614821,18.9150366117471));
#23240=CARTESIAN_POINT('Ctrl Pts',(-15.726645213299,36.941299872147,13.0392110278167));
#23241=CARTESIAN_POINT('Ctrl Pts',(-20.017356820919,36.6576353828118,4.08090907120032));
#23242=CARTESIAN_POINT('Ctrl Pts',(-19.5759547942569,36.3739708934767,-5.84212189597385));
#23243=CARTESIAN_POINT('Ctrl Pts',(-14.5067866363524,36.0903064041415,-14.3840722555241));
#23244=CARTESIAN_POINT('Ctrl Pts',(-6.00820670381315,35.8066419148064,-19.5256201937797));
#23245=CARTESIAN_POINT('Ctrl Pts',(3.91071690116573,35.5229774254712,-20.0513015727259));
#23246=CARTESIAN_POINT('Ctrl Pts',(12.9051440864865,35.2393129361361,-15.836844039274));
#23247=CARTESIAN_POINT('Ctrl Pts',(18.8487901790361,34.9556484468009,-7.87854956109791));
#23248=CARTESIAN_POINT('Ctrl Pts',(20.3365688392524,34.6719839574659,1.94224081642136));
#23249=CARTESIAN_POINT('Ctrl Pts',(17.0167789114055,34.3883194681306,11.3038791944104));
#23250=CARTESIAN_POINT('Ctrl Pts',(9.67419956761905,34.1046549787955,17.9932850304986));
#23251=CARTESIAN_POINT('Ctrl Pts',(0.0446620780017708,33.8209904894603,
20.4290480022488));
#23252=CARTESIAN_POINT('Ctrl Pts',(-9.59548876001614,33.5373260001252,18.0354147123321));
#23253=CARTESIAN_POINT('Ctrl Pts',(-16.9671510611812,33.2536615107901,11.3781173646993));
#23254=CARTESIAN_POINT('Ctrl Pts',(-20.327988873431,32.9699970214549,2.03119144706522));
#23255=CARTESIAN_POINT('Ctrl Pts',(-18.882843118214,32.6863325321198,-7.79623688916886));
#23256=CARTESIAN_POINT('Ctrl Pts',(-12.974655776204,32.4026680427846,-15.7799732044501));
#23257=CARTESIAN_POINT('Ctrl Pts',(-3.99747079481186,32.1190035534495,-20.0346838394028));
#23258=CARTESIAN_POINT('Ctrl Pts',(2.61450742368379,31.9298938938927,-19.7111920003019));
#23259=CARTESIAN_POINT('Ctrl Pts',(5.68898199535994,31.8353390641143,-18.7798406199905));
#23260=CARTESIAN_POINT('Ctrl Pts',(2.35247451361281,55.6585629685637,19.4759424235221));
#23261=CARTESIAN_POINT('Ctrl Pts',(-0.835954044174774,55.5640081387853,
19.8610686863525));
#23262=CARTESIAN_POINT('Ctrl Pts',(-7.4024480296698,55.3748984792284,19.0356203314463));
#23263=CARTESIAN_POINT('Ctrl Pts',(-15.5057382293109,55.0912339898934,13.2930048013961));
#23264=CARTESIAN_POINT('Ctrl Pts',(-19.9419529445085,54.8075695005581,4.40957186878231));
#23265=CARTESIAN_POINT('Ctrl Pts',(-19.6646212768537,54.5239050112231,-5.51708469180273));
#23266=CARTESIAN_POINT('Ctrl Pts',(-14.7381916416059,54.2402405218879,-14.1391013081035));
#23267=CARTESIAN_POINT('Ctrl Pts',(-6.32783201705067,53.9565760325528,-19.4188266920463));
#23268=CARTESIAN_POINT('Ctrl Pts',(3.578523961509,53.6729115432176,-20.1078309249584));
#23269=CARTESIAN_POINT('Ctrl Pts',(12.6388680217749,53.3892470538825,-16.043383707438));
#23270=CARTESIAN_POINT('Ctrl Pts',(18.7114006150979,53.1055825645473,-8.18624684292945));
#23271=CARTESIAN_POINT('Ctrl Pts',(20.3605364075023,52.8219180752122,1.60611038358585));
#23272=CARTESIAN_POINT('Ctrl Pts',(17.1964366226151,52.5382535858769,11.0187886481856));
#23273=CARTESIAN_POINT('Ctrl Pts',(9.96708718002274,52.2545890965418,17.8266162724855));
#23274=CARTESIAN_POINT('Ctrl Pts',(0.381514580940291,51.9709246072066,20.4202240336472));
#23275=CARTESIAN_POINT('Ctrl Pts',(-9.29424901920701,51.6872601178715,18.1864792752938));
#23276=CARTESIAN_POINT('Ctrl Pts',(-16.7728468799808,51.4035956285364,11.6534416476308));
#23277=CARTESIAN_POINT('Ctrl Pts',(-20.2863350982357,51.1199311392012,2.36552407582162));
#23278=CARTESIAN_POINT('Ctrl Pts',(-19.0041229241428,50.8362666498662,-7.48160453054787));
#23279=CARTESIAN_POINT('Ctrl Pts',(-13.2293261339785,50.552602160531,-15.5600779385785));
#23280=CARTESIAN_POINT('Ctrl Pts',(-4.32710965711362,50.2689376711959,-19.9601407045388));
#23281=CARTESIAN_POINT('Ctrl Pts',(5.59803780861646,49.9852731818607,-19.641615712896));
#23282=CARTESIAN_POINT('Ctrl Pts',(14.1998061953725,49.7016086925256,-14.6798024199021));
#23283=CARTESIAN_POINT('Ctrl Pts',(19.4447329190163,49.4179442031904,-6.24767610993663));
#23284=CARTESIAN_POINT('Ctrl Pts',(20.0929145454661,49.1342797138553,3.6614041231438));
#23285=CARTESIAN_POINT('Ctrl Pts',(15.9911205946964,48.8506152245201,12.7049264931452));
#23286=CARTESIAN_POINT('Ctrl Pts',(8.10901731720995,48.566950735185,18.7449975520795));
#23287=CARTESIAN_POINT('Ctrl Pts',(-1.69006192324604,48.2832862458497,20.3537413212014));
#23288=CARTESIAN_POINT('Ctrl Pts',(-11.0896096352173,47.9996217565146,17.1508499268804));
#23289=CARTESIAN_POINT('Ctrl Pts',(-17.8675677913534,47.7159572671794,9.89348858073751));
#23290=CARTESIAN_POINT('Ctrl Pts',(-20.4216235152184,47.4322927778444,0.297301325713269));
#23291=CARTESIAN_POINT('Ctrl Pts',(-18.1479966891463,47.1486282885093,-9.36916811923689));
#23292=CARTESIAN_POINT('Ctrl Pts',(-11.5841738917515,46.8649637991741,-16.8207612883998));
#23293=CARTESIAN_POINT('Ctrl Pts',(-2.2818462878682,46.581299309839,-20.2959176337082));
#23294=CARTESIAN_POINT('Ctrl Pts',(7.55991097974546,46.2976348205038,-18.9731083656324));
#23295=CARTESIAN_POINT('Ctrl Pts',(15.6145013118357,46.0139703311687,-13.16504629154));
#23296=CARTESIAN_POINT('Ctrl Pts',(19.9778153135633,45.7303058418335,-4.24476034339613));
#23297=CARTESIAN_POINT('Ctrl Pts',(19.6183632578549,45.4466413524984,5.67898918457795));
#23298=CARTESIAN_POINT('Ctrl Pts',(14.621119799914,45.1629768631631,14.2602226796174));
#23299=CARTESIAN_POINT('Ctrl Pts',(6.1674359239932,44.8793123738281,19.4703320259092));
#23300=CARTESIAN_POINT('Ctrl Pts',(-3.74423305120258,44.5956478844928,20.0776446311312));
#23301=CARTESIAN_POINT('Ctrl Pts',(-12.7707633619448,44.3119833951578,15.9385914756894));
#23302=CARTESIAN_POINT('Ctrl Pts',(-18.7782784907623,44.0283189058226,8.03164690453235));
#23303=CARTESIAN_POINT('Ctrl Pts',(-20.3465986985498,43.7446544164875,-1.77398322311195));
#23304=CARTESIAN_POINT('Ctrl Pts',(-17.1049722625451,43.4609899271523,-11.1602427829002));
#23305=CARTESIAN_POINT('Ctrl Pts',(-9.81972137877189,43.1773254378172,-17.9082150735074));
#23306=CARTESIAN_POINT('Ctrl Pts',(-0.213083191470515,42.893660948482,-20.4226758929682));
#23307=CARTESIAN_POINT('Ctrl Pts',(9.443927974472,42.6099964591469,-18.1092053798253));
#23308=CARTESIAN_POINT('Ctrl Pts',(16.868389595499,42.3263319698117,-11.5147091813111));
#23309=CARTESIAN_POINT('Ctrl Pts',(20.3051550357961,42.0426674804766,-2.19812967042301));
#23310=CARTESIAN_POINT('Ctrl Pts',(18.941771135994,41.7590029911413,7.63808885175711));
#23311=CARTESIAN_POINT('Ctrl Pts',(13.1005425677583,41.4753385018062,15.6686591483147));
#23312=CARTESIAN_POINT('Ctrl Pts',(4.16233883973193,41.191674012471,19.9951501734537));
#23313=CARTESIAN_POINT('Ctrl Pts',(-5.75984398126879,40.9080095231359,19.5947771711538));
#23314=CARTESIAN_POINT('Ctrl Pts',(-14.3203966528292,40.6243450338009,14.5621885299326));
#23315=CARTESIAN_POINT('Ctrl Pts',(-19.4956000167,40.3406805444657,6.08709085398259));
#23316=CARTESIAN_POINT('Ctrl Pts',(-20.0620332731684,40.0570160551306,-3.82699830439993));
#23317=CARTESIAN_POINT('Ctrl Pts',(-15.8857913022283,39.7733515657954,-12.8363830488904));
#23318=CARTESIAN_POINT('Ctrl Pts',(-7.95413990434726,39.4896870764602,-18.8112400829384));
#23319=CARTESIAN_POINT('Ctrl Pts',(1.85787435431672,39.2060225871252,-20.3391100581702));
#23320=CARTESIAN_POINT('Ctrl Pts',(11.2306861376571,38.92235809779,-17.0588037082239));
#23321=CARTESIAN_POINT('Ctrl Pts',(17.9485578054405,38.6386936084548,-9.74578718088502));
#23322=CARTESIAN_POINT('Ctrl Pts',(20.4233809594614,38.3550291191197,-0.128861433661739));
#23323=CARTESIAN_POINT('Ctrl Pts',(18.0701061018895,38.0713646297846,9.51852722499672));
#23324=CARTESIAN_POINT('Ctrl Pts',(11.4450486506248,37.7877001404493,16.9157310352918));
#23325=CARTESIAN_POINT('Ctrl Pts',(2.11437566954724,37.5040356511143,20.3140471262575));
#23326=CARTESIAN_POINT('Ctrl Pts',(-7.71613682582219,37.2203711617791,18.9101117769003));
#23327=CARTESIAN_POINT('Ctrl Pts',(-15.7225505275519,36.9367066724439,13.0358160589347));
#23328=CARTESIAN_POINT('Ctrl Pts',(-20.0121449792825,36.6530421831088,4.07984654069534));
#23329=CARTESIAN_POINT('Ctrl Pts',(-19.570857878601,36.3693776937737,-5.84060080529386));
#23330=CARTESIAN_POINT('Ctrl Pts',(-14.5030095606927,36.0857132044385,-14.3803271303707));
#23331=CARTESIAN_POINT('Ctrl Pts',(-6.00664236988544,35.8020487151034,-19.5205363835633));
#23332=CARTESIAN_POINT('Ctrl Pts',(3.90969868212814,35.5183842257682,-20.0460808931517));
#23333=CARTESIAN_POINT('Ctrl Pts',(12.9017840257226,35.2347197364331,-15.8327206611571));
#23334=CARTESIAN_POINT('Ctrl Pts',(18.8438825892667,34.9510552470979,-7.87649825435995));
#23335=CARTESIAN_POINT('Ctrl Pts',(20.3312738920437,34.6673907577629,1.94173512410548));
#23336=CARTESIAN_POINT('Ctrl Pts',(17.0123483056708,34.3837262684276,11.3009360443548));
#23337=CARTESIAN_POINT('Ctrl Pts',(9.67168075942046,34.1000617790925,17.988600194117));
#23338=CARTESIAN_POINT('Ctrl Pts',(0.0446503983630494,33.8163972897572,
20.4237289590255));
#23339=CARTESIAN_POINT('Ctrl Pts',(-9.59299031791114,33.5327328004222,18.0307189233321));
#23340=CARTESIAN_POINT('Ctrl Pts',(-16.9627335925823,33.2490683110871,11.375154844335));
#23341=CARTESIAN_POINT('Ctrl Pts',(-20.3226957496675,32.9654038217519,2.03066268125984));
#23342=CARTESIAN_POINT('Ctrl Pts',(-18.8779274714526,32.6817393324168,-7.79420718800329));
#23343=CARTESIAN_POINT('Ctrl Pts',(-12.9712759915485,32.3980748430816,-15.7758642817733));
#23344=CARTESIAN_POINT('Ctrl Pts',(-3.99643345408108,32.1144103537465,-20.0294682376252));
#23345=CARTESIAN_POINT('Ctrl Pts',(2.61383238833494,31.9253006941897,-19.7060586818794));
#23346=CARTESIAN_POINT('Ctrl Pts',(5.68750092507729,31.8307458644113,-18.7749514739398));
#23347=CARTESIAN_POINT('Ctrl Pts',(2.35186191061921,55.6539697688606,19.4708707338767));
#23348=CARTESIAN_POINT('Ctrl Pts',(-0.835730517712384,55.5594149390822,
19.855896001685));
#23349=CARTESIAN_POINT('Ctrl Pts',(-7.40052372490683,55.3703052795254,19.0306629501947));
#23350=CARTESIAN_POINT('Ctrl Pts',(-15.5016983482262,55.0866407901903,13.2895427859857));
#23351=CARTESIAN_POINT('Ctrl Pts',(-19.9367602075072,54.8029763008551,4.40842349935545));
#23352=CARTESIAN_POINT('Ctrl Pts',(-19.6594995289409,54.51931181152,-5.51564787213054));
#23353=CARTESIAN_POINT('Ctrl Pts',(-14.7343535237793,54.2356473221848,-14.1354189980568));
#23354=CARTESIAN_POINT('Ctrl Pts',(-6.32618393068655,53.9519828328497,-19.4137693747118));
#23355=CARTESIAN_POINT('Ctrl Pts',(3.5775919401194,53.6683183435145,-20.1025941613248));
#23356=CARTESIAN_POINT('Ctrl Pts',(12.6355764578951,53.3846538541794,-16.0392054669125));
#23357=CARTESIAN_POINT('Ctrl Pts',(18.7065275181928,53.1009893648442,-8.18411486591757));
#23358=CARTESIAN_POINT('Ctrl Pts',(20.355233839487,52.8173248755091,1.60569209767359));
#23359=CARTESIAN_POINT('Ctrl Pts',(17.1919580836104,52.5336603861739,11.015918981818));
#23360=CARTESIAN_POINT('Ctrl Pts',(9.9644914139466,52.2499958968388,17.8219736165744));
#23361=CARTESIAN_POINT('Ctrl Pts',(0.381415220757358,51.9663314075036,20.4149059143575));
#23362=CARTESIAN_POINT('Ctrl Pts',(-9.29182848092971,51.6826669181685,18.181742898894));
#23363=CARTESIAN_POINT('Ctrl Pts',(-16.7684786616583,51.3990024288333,11.6504066959607));
#23364=CARTESIAN_POINT('Ctrl Pts',(-20.2810518480289,51.1153379394982,2.36490801307118));
#23365=CARTESIAN_POINT('Ctrl Pts',(-18.9991736056591,50.8316734501631,-7.47965606682882));
#23366=CARTESIAN_POINT('Ctrl Pts',(-13.2258807684735,50.5480089608279,-15.5560255662346));
#23367=CARTESIAN_POINT('Ctrl Pts',(-4.32598273092673,50.2643444714928,-19.9549424065277));
#23368=CARTESIAN_POINT('Ctrl Pts',(5.59657988960176,49.9806799821576,-19.636500369603));
#23369=CARTESIAN_POINT('Ctrl Pts',(14.1961080839485,49.6970154928225,-14.6759793011752));
#23370=CARTESIAN_POINT('Ctrl Pts',(19.4396688506857,49.4133510034873,-6.24604900305533));
#23371=CARTESIAN_POINT('Ctrl Pts',(20.0876816686406,49.1296865141522,3.66045056925605));
#23372=CARTESIAN_POINT('Ctrl Pts',(15.9869559642162,48.846022024817,12.7016176991295));
#23373=CARTESIAN_POINT('Ctrl Pts',(8.10690545391116,48.5623575354819,18.7401157185831));
#23374=CARTESIAN_POINT('Ctrl Pts',(-1.68962177376686,48.2786930461467,20.3484405162329));
#23375=CARTESIAN_POINT('Ctrl Pts',(-11.0867215245292,47.9950285568116,17.1463832635249));
#23376=CARTESIAN_POINT('Ctrl Pts',(-17.8629144703433,47.7113640674764,9.89091198056374));
#23377=CARTESIAN_POINT('Ctrl Pts',(-20.4163050314229,47.4276995781413,0.297223898358779));
#23378=CARTESIAN_POINT('Ctrl Pts',(-18.1432703349345,47.1440350888062,-9.36672806990475));
#23379=CARTESIAN_POINT('Ctrl Pts',(-11.5811569797474,46.860370599471,-16.8163805913277));
#23380=CARTESIAN_POINT('Ctrl Pts',(-2.28125201765766,46.5767061101359,-20.2906318879902));
#23381=CARTESIAN_POINT('Ctrl Pts',(7.55794212237173,46.2930416208007,-18.9681671243389));
#23382=CARTESIAN_POINT('Ctrl Pts',(15.6104347657974,46.0093771314656,-13.1616176667141));
#23383=CARTESIAN_POINT('Ctrl Pts',(19.9726124124846,45.7257126421304,-4.2436548637517));
#23384=CARTESIAN_POINT('Ctrl Pts',(19.61325397029,45.4420481527953,5.67751018307102));
#23385=CARTESIAN_POINT('Ctrl Pts',(14.617311964133,45.1583836634601,14.256508833694));
#23386=CARTESIAN_POINT('Ctrl Pts',(6.1658297143793,44.874719174125,19.4652612907007));
#23387=CARTESIAN_POINT('Ctrl Pts',(-3.74325792585103,44.5910546847898,20.0724157311104));
#23388=CARTESIAN_POINT('Ctrl Pts',(-12.7674374217743,44.3073901954547,15.934440525574));
#23389=CARTESIAN_POINT('Ctrl Pts',(-18.77338798978,44.0237257061195,8.02955519111489));
#23390=CARTESIAN_POINT('Ctrl Pts',(-20.3412997537626,43.7400612167844,-1.77352121767841));
#23391=CARTESIAN_POINT('Ctrl Pts',(-17.1005175472903,43.4563967274492,-11.1573362769433));
#23392=CARTESIAN_POINT('Ctrl Pts',(-9.81716399008091,43.1727322381141,-17.9035511665657));
#23393=CARTESIAN_POINT('Ctrl Pts',(-0.213027697376223,42.8890677487789,
-20.4173571350978));
#23394=CARTESIAN_POINT('Ctrl Pts',(9.44146845513648,42.6054032594438,-18.1044891281869));
#23395=CARTESIAN_POINT('Ctrl Pts',(16.8639964943994,42.3217387701086,-11.5117103602749));
#23396=CARTESIAN_POINT('Ctrl Pts',(20.2998668843451,42.0380742807735,-2.19755720286068));
#23397=CARTESIAN_POINT('Ctrl Pts',(18.9368380559786,41.7544097914383,7.63609963421245));
#23398=CARTESIAN_POINT('Ctrl Pts',(13.0971307418911,41.4707453021032,15.6645784977378));
#23399=CARTESIAN_POINT('Ctrl Pts',(4.16125482544413,41.187080812768,19.9899427577892));
#23400=CARTESIAN_POINT('Ctrl Pts',(-5.75834392242889,40.9034163234329,19.5896740262063));
#23401=CARTESIAN_POINT('Ctrl Pts',(-14.3166671355611,40.6197518340978,14.5583960418542));
#23402=CARTESIAN_POINT('Ctrl Pts',(-19.4905227008492,40.3360873447626,6.08550556895152));
#23403=CARTESIAN_POINT('Ctrl Pts',(-20.056808438875,40.0524228554275,-3.82600162416772));
#23404=CARTESIAN_POINT('Ctrl Pts',(-15.8816541030699,39.7687583660923,-12.8330400191265));
#23405=CARTESIAN_POINT('Ctrl Pts',(-7.95206837638299,39.4850938767571,-18.8063409976389));
#23406=CARTESIAN_POINT('Ctrl Pts',(1.85739050078578,39.2014293874221,-20.3338130636791));
#23407=CARTESIAN_POINT('Ctrl Pts',(11.22776128586,38.9177648980869,-17.0543610168275));
#23408=CARTESIAN_POINT('Ctrl Pts',(17.9438833918827,38.6341004087517,-9.74324904716811));
#23409=CARTESIAN_POINT('Ctrl Pts',(20.418062017967,38.3504359194166,-0.128827873771525));
#23410=CARTESIAN_POINT('Ctrl Pts',(18.0654000330317,38.0667714300815,9.51604827748511));
#23411=CARTESIAN_POINT('Ctrl Pts',(11.4420679715514,37.7831069407463,16.911325604874));
#23412=CARTESIAN_POINT('Ctrl Pts',(2.11382501437564,37.4994424514112,20.3087566590058));
#23413=CARTESIAN_POINT('Ctrl Pts',(-7.7141272819496,37.215777962076,18.9051869420536));
#23414=CARTESIAN_POINT('Ctrl Pts',(-15.7184558418048,36.9321134727409,13.0324210900526));
#23415=CARTESIAN_POINT('Ctrl Pts',(-20.0069331376461,36.6484489834057,4.07878401019037));
#23416=CARTESIAN_POINT('Ctrl Pts',(-19.5657609629451,36.3647844940706,-5.83907971461386));
#23417=CARTESIAN_POINT('Ctrl Pts',(-14.4992324850331,36.0811200047354,-14.3765820052173));
#23418=CARTESIAN_POINT('Ctrl Pts',(-6.00507803595772,35.7974555154003,-19.515452573347));
#23419=CARTESIAN_POINT('Ctrl Pts',(3.90868046309055,35.5137910260651,-20.0408602135774));
#23420=CARTESIAN_POINT('Ctrl Pts',(12.8984239649587,35.23012653673,-15.8285972830403));
#23421=CARTESIAN_POINT('Ctrl Pts',(18.8389749994973,34.9464620473948,-7.87444694762198));
#23422=CARTESIAN_POINT('Ctrl Pts',(20.3259789448351,34.6627975580598,1.94122943178962));
#23423=CARTESIAN_POINT('Ctrl Pts',(17.0079176999362,34.3791330687245,11.2979928942992));
#23424=CARTESIAN_POINT('Ctrl Pts',(9.66916195122188,34.0954685793894,17.9839153577354));
#23425=CARTESIAN_POINT('Ctrl Pts',(0.0446387187243297,33.8118040900542,
20.4184099158022));
#23426=CARTESIAN_POINT('Ctrl Pts',(-9.59049187580613,33.5281396007191,18.026023134332));
#23427=CARTESIAN_POINT('Ctrl Pts',(-16.9583161239834,33.244475111384,11.3721923239707));
#23428=CARTESIAN_POINT('Ctrl Pts',(-20.3174026259039,32.9608106220488,2.03013391545447));
#23429=CARTESIAN_POINT('Ctrl Pts',(-18.8730118246912,32.6771461327137,-7.79217748683771));
#23430=CARTESIAN_POINT('Ctrl Pts',(-12.9678962068931,32.3934816433785,-15.7717553590965));
#23431=CARTESIAN_POINT('Ctrl Pts',(-3.9953961133503,32.1098171540434,-20.0242526358475));
#23432=CARTESIAN_POINT('Ctrl Pts',(2.6131573529861,31.9207074944866,-19.7009253634569));
#23433=CARTESIAN_POINT('Ctrl Pts',(5.68601985479465,31.8261526647082,-18.7700623278891));
#23434=CARTESIAN_POINT('Ctrl Pts',(2.35124930762562,55.6493765691575,19.4657990442313));
#23435=CARTESIAN_POINT('Ctrl Pts',(-0.835506991249996,55.5548217393791,
19.8507233170175));
#23436=CARTESIAN_POINT('Ctrl Pts',(-7.39859942014385,55.3657120798223,19.025705568943));
#23437=CARTESIAN_POINT('Ctrl Pts',(-15.4976584671414,55.0820475904872,13.2860807705753));
#23438=CARTESIAN_POINT('Ctrl Pts',(-19.931567470506,54.798383101152,4.40727512992858));
#23439=CARTESIAN_POINT('Ctrl Pts',(-19.654377781028,54.5147186118169,-5.51421105245834));
#23440=CARTESIAN_POINT('Ctrl Pts',(-14.7305154059527,54.2310541224818,-14.13173668801));
#23441=CARTESIAN_POINT('Ctrl Pts',(-6.32453584432243,53.9473896331466,-19.4087120573774));
#23442=CARTESIAN_POINT('Ctrl Pts',(3.57665991872979,53.6637251438114,-20.0973573976911));
#23443=CARTESIAN_POINT('Ctrl Pts',(12.6322848940153,53.3800606544763,-16.035027226387));
#23444=CARTESIAN_POINT('Ctrl Pts',(18.7016544212876,53.0963961651411,-8.18198288890569));
#23445=CARTESIAN_POINT('Ctrl Pts',(20.3499312714717,52.812731675806,1.60527381176133));
#23446=CARTESIAN_POINT('Ctrl Pts',(17.1874795446057,52.5290671864708,11.0130493154504));
#23447=CARTESIAN_POINT('Ctrl Pts',(9.96189564787046,52.2454026971357,17.8173309606632));
#23448=CARTESIAN_POINT('Ctrl Pts',(0.381315860574426,51.9617382078005,20.4095877950678));
#23449=CARTESIAN_POINT('Ctrl Pts',(-9.2894079426524,51.6780737184654,18.1770065224941));
#23450=CARTESIAN_POINT('Ctrl Pts',(-16.7641104433357,51.3944092291302,11.6473717442906));
#23451=CARTESIAN_POINT('Ctrl Pts',(-20.2757685978221,51.1107447397951,2.36429195032073));
#23452=CARTESIAN_POINT('Ctrl Pts',(-18.9942242871754,50.82708025046,-7.47770760310978));
#23453=CARTESIAN_POINT('Ctrl Pts',(-13.2224354029684,50.5434157611248,-15.5519731938906));
#23454=CARTESIAN_POINT('Ctrl Pts',(-4.32485580473984,50.2597512717897,-19.9497441085165));
#23455=CARTESIAN_POINT('Ctrl Pts',(5.59512197058706,49.9760867824545,-19.6313850263099));
#23456=CARTESIAN_POINT('Ctrl Pts',(14.1924099725245,49.6924222931194,-14.6721561824483));
#23457=CARTESIAN_POINT('Ctrl Pts',(19.4346047823551,49.4087578037842,-6.24442189617403));
#23458=CARTESIAN_POINT('Ctrl Pts',(20.0824487918151,49.1250933144491,3.6594970153683));
#23459=CARTESIAN_POINT('Ctrl Pts',(15.982791333736,48.8414288251139,12.6983089051138));
#23460=CARTESIAN_POINT('Ctrl Pts',(8.10479359061236,48.5577643357788,18.7352338850867));
#23461=CARTESIAN_POINT('Ctrl Pts',(-1.68918162428767,48.2740998464436,20.3431397112644));
#23462=CARTESIAN_POINT('Ctrl Pts',(-11.0838334138411,47.9904353571085,17.1419166001694));
#23463=CARTESIAN_POINT('Ctrl Pts',(-17.8582611493331,47.7067708677733,9.88833538038999));
#23464=CARTESIAN_POINT('Ctrl Pts',(-20.4109865476274,47.4231063784382,0.297146471004289));
#23465=CARTESIAN_POINT('Ctrl Pts',(-18.1385439807228,47.1394418891031,-9.3642880205726));
#23466=CARTESIAN_POINT('Ctrl Pts',(-11.5781400677432,46.8557773997679,-16.8119998942556));
#23467=CARTESIAN_POINT('Ctrl Pts',(-2.28065774744712,46.5721129104328,-20.2853461422722));
#23468=CARTESIAN_POINT('Ctrl Pts',(7.55597326499801,46.2884484210976,-18.9632258830455));
#23469=CARTESIAN_POINT('Ctrl Pts',(15.6063682197591,46.0047839317625,-13.1581890418883));
#23470=CARTESIAN_POINT('Ctrl Pts',(19.967409511406,45.7211194424273,-4.24254938410727));
#23471=CARTESIAN_POINT('Ctrl Pts',(19.6081446827251,45.4374549530922,5.67603118156409));
#23472=CARTESIAN_POINT('Ctrl Pts',(14.6135041283519,45.153790463757,14.2527949877705));
#23473=CARTESIAN_POINT('Ctrl Pts',(6.16422350476539,44.8701259744219,19.4601905554922));
#23474=CARTESIAN_POINT('Ctrl Pts',(-3.74228280049948,44.5864614850867,20.0671868310897));
#23475=CARTESIAN_POINT('Ctrl Pts',(-12.7641114816037,44.3027969957516,15.9302895754586));
#23476=CARTESIAN_POINT('Ctrl Pts',(-18.7684974887977,44.0191325064164,8.02746347769743));
#23477=CARTESIAN_POINT('Ctrl Pts',(-20.3360008089754,43.7354680170813,-1.77305921224488));
#23478=CARTESIAN_POINT('Ctrl Pts',(-17.0960628320355,43.4518035277461,-11.1544297709865));
#23479=CARTESIAN_POINT('Ctrl Pts',(-9.81460660138991,43.168139038411,-17.8988872596239));
#23480=CARTESIAN_POINT('Ctrl Pts',(-0.212972203281932,42.8844745490758,
-20.4120383772274));
#23481=CARTESIAN_POINT('Ctrl Pts',(9.43900893580097,42.6008100597407,-18.0997728765485));
#23482=CARTESIAN_POINT('Ctrl Pts',(16.8596033932998,42.3171455704055,-11.5087115392387));
#23483=CARTESIAN_POINT('Ctrl Pts',(20.2945787328941,42.0334810810704,-2.19698473529835));
#23484=CARTESIAN_POINT('Ctrl Pts',(18.9319049759631,41.7498165917352,7.6341104166678));
#23485=CARTESIAN_POINT('Ctrl Pts',(13.093718916024,41.4661521024001,15.6604978471609));
#23486=CARTESIAN_POINT('Ctrl Pts',(4.16017081115633,41.1824876130649,19.9847353421248));
#23487=CARTESIAN_POINT('Ctrl Pts',(-5.75684386358899,40.8988231237298,19.5845708812588));
#23488=CARTESIAN_POINT('Ctrl Pts',(-14.3129376182929,40.6151586343947,14.5546035537758));
#23489=CARTESIAN_POINT('Ctrl Pts',(-19.4854453849984,40.3314941450595,6.08392028392046));
#23490=CARTESIAN_POINT('Ctrl Pts',(-20.0515836045816,40.0478296557244,-3.8250049439355));
#23491=CARTESIAN_POINT('Ctrl Pts',(-15.8775169039115,39.7641651663892,-12.8296969893626));
#23492=CARTESIAN_POINT('Ctrl Pts',(-7.94999684841872,39.480500677054,-18.8014419123395));
#23493=CARTESIAN_POINT('Ctrl Pts',(1.85690664725484,39.196836187719,-20.3285160691879));
#23494=CARTESIAN_POINT('Ctrl Pts',(11.2248364340628,38.9131716983838,-17.049918325431));
#23495=CARTESIAN_POINT('Ctrl Pts',(17.9392089783248,38.6295072090486,-9.7407109134512));
#23496=CARTESIAN_POINT('Ctrl Pts',(20.4127430764725,38.3458427197135,-0.128794313881315));
#23497=CARTESIAN_POINT('Ctrl Pts',(18.0606939641738,38.0621782303784,9.51356932997351));
#23498=CARTESIAN_POINT('Ctrl Pts',(11.4390872924781,37.7785137410432,16.9069201744562));
#23499=CARTESIAN_POINT('Ctrl Pts',(2.11327435920404,37.4948492517081,20.3034661917541));
#23500=CARTESIAN_POINT('Ctrl Pts',(-7.712117738077,37.2111847623729,18.9002621072068));
#23501=CARTESIAN_POINT('Ctrl Pts',(-15.7143611560578,36.9275202730378,13.0290261211706));
#23502=CARTESIAN_POINT('Ctrl Pts',(-20.0017212960097,36.6438557837026,4.07772147968539));
#23503=CARTESIAN_POINT('Ctrl Pts',(-19.5606640472892,36.3601912943675,-5.83755862393387));
#23504=CARTESIAN_POINT('Ctrl Pts',(-14.4954554093735,36.0765268050323,-14.3728368800639));
#23505=CARTESIAN_POINT('Ctrl Pts',(-6.00351370203,35.7928623156972,-19.5103687631306));
#23506=CARTESIAN_POINT('Ctrl Pts',(3.90766224405295,35.509197826362,-20.0356395340032));
#23507=CARTESIAN_POINT('Ctrl Pts',(12.8950639041948,35.2255333370269,-15.8244739049234));
#23508=CARTESIAN_POINT('Ctrl Pts',(18.8340674097279,34.9418688476917,-7.87239564088401));
#23509=CARTESIAN_POINT('Ctrl Pts',(20.3206839976264,34.6582043583567,1.94072373947375));
#23510=CARTESIAN_POINT('Ctrl Pts',(17.0034870942015,34.3745398690214,11.2950497442436));
#23511=CARTESIAN_POINT('Ctrl Pts',(9.6666431430233,34.0908753796863,17.9792305213538));
#23512=CARTESIAN_POINT('Ctrl Pts',(0.04462703908561,33.8072108903511,20.4130908725788));
#23513=CARTESIAN_POINT('Ctrl Pts',(-9.58799343370113,33.523546401016,18.0213273453319));
#23514=CARTESIAN_POINT('Ctrl Pts',(-16.9538986553845,33.2398819116809,11.3692298036064));
#23515=CARTESIAN_POINT('Ctrl Pts',(-20.3121095021403,32.9562174223457,2.0296051496491));
#23516=CARTESIAN_POINT('Ctrl Pts',(-18.8680961779298,32.6725529330106,-7.79014778567214));
#23517=CARTESIAN_POINT('Ctrl Pts',(-12.9645164222377,32.3888884436754,-15.7676464364197));
#23518=CARTESIAN_POINT('Ctrl Pts',(-3.99435877261951,32.1052239543403,-20.0190370340698));
#23519=CARTESIAN_POINT('Ctrl Pts',(2.61248231763726,31.9161142947835,-19.6957920450345));
#23520=CARTESIAN_POINT('Ctrl Pts',(5.684538784512,31.8215594650051,-18.7651731818384));
#23521=CARTESIAN_POINT('Ctrl Pts',(2.32499489361428,55.4525251533119,19.2484409165708));
#23522=CARTESIAN_POINT('Ctrl Pts',(-0.825927285719014,55.3579703235335,
19.6290368312674));
#23523=CARTESIAN_POINT('Ctrl Pts',(-7.31612921601654,55.1688606639768,18.813246372444));
#23524=CARTESIAN_POINT('Ctrl Pts',(-15.3245207063658,54.8851961746416,13.1377086815575));
#23525=CARTESIAN_POINT('Ctrl Pts',(-19.7090215990246,54.6015316853065,4.35805929734841));
#23526=CARTESIAN_POINT('Ctrl Pts',(-19.4348742990482,54.3178671959714,-5.45263306650719));
#23527=CARTESIAN_POINT('Ctrl Pts',(-14.5660246419556,54.0342027066362,-13.9739234002933));
#23528=CARTESIAN_POINT('Ctrl Pts',(-6.25390357157437,53.750538217301,-19.1919698858997));
#23529=CARTESIAN_POINT('Ctrl Pts',(3.53671614488966,53.4668737279659,-19.8729246705337));
#23530=CARTESIAN_POINT('Ctrl Pts',(12.491217870594,53.1832092386308,-15.8559597752955));
#23531=CARTESIAN_POINT('Ctrl Pts',(18.492807411069,52.8995447492956,-8.0906124455394));
#23532=CARTESIAN_POINT('Ctrl Pts',(20.1226783565312,52.6158802599605,1.58734727266439));
#23533=CARTESIAN_POINT('Ctrl Pts',(16.9955421586899,52.3322157706253,10.8900636139818));
#23534=CARTESIAN_POINT('Ctrl Pts',(9.85064853032163,52.0485512812902,17.6183599930405));
#23535=CARTESIAN_POINT('Ctrl Pts',(0.37705756702019,51.764886791955,20.1816683969376));
#23536=CARTESIAN_POINT('Ctrl Pts',(-9.18567058791066,51.4812223026199,17.9740189624988));
#23537=CARTESIAN_POINT('Ctrl Pts',(-16.5769010866546,51.1975578132847,11.5173023870012));
#23538=CARTESIAN_POINT('Ctrl Pts',(-20.0493435889592,50.9138933239496,2.33788926101594));
#23539=CARTESIAN_POINT('Ctrl Pts',(-18.782110637875,50.6302288346144,-7.39420201515054));
#23540=CARTESIAN_POINT('Ctrl Pts',(-13.0747768813237,50.3465643452793,-15.3783000934356));
#23541=CARTESIAN_POINT('Ctrl Pts',(-4.27655896815896,50.0628998559441,-19.7269599080372));
#23542=CARTESIAN_POINT('Ctrl Pts',(5.53263972709995,49.779235366609,-19.4121560280371));
#23543=CARTESIAN_POINT('Ctrl Pts',(14.0339194829231,49.4955708772738,-14.5083082370103));
#23544=CARTESIAN_POINT('Ctrl Pts',(19.2175732824715,49.2119063879387,-6.17468874411822));
#23545=CARTESIAN_POINT('Ctrl Pts',(19.8581826421499,48.9282418986035,3.61863042017902));
#23546=CARTESIAN_POINT('Ctrl Pts',(15.8043071702995,48.6445774092684,12.5565034472994));
#23547=CARTESIAN_POINT('Ctrl Pts',(8.01428516352118,48.3609129199332,18.5260124495264));
#23548=CARTESIAN_POINT('Ctrl Pts',(-1.67031807517956,48.0772484305981,20.1159623554698));
#23549=CARTESIAN_POINT('Ctrl Pts',(-10.9600572414944,47.7935839412629,16.9504881706475));
#23550=CARTESIAN_POINT('Ctrl Pts',(-17.6588331060421,47.5099194519278,9.77790965865729));
#23551=CARTESIAN_POINT('Ctrl Pts',(-20.18305152782,47.2262549625926,0.293828155811846));
#23552=CARTESIAN_POINT('Ctrl Pts',(-17.9359859430751,46.9425904732575,-9.25971447776634));
#23553=CARTESIAN_POINT('Ctrl Pts',(-11.4488438389931,46.6589259839223,-16.6242557340227));
#23554=CARTESIAN_POINT('Ctrl Pts',(-2.2551890241383,46.3752614945872,-20.0588141829296));
#23555=CARTESIAN_POINT('Ctrl Pts',(7.47159366326693,46.0915970052521,-18.7514583990392));
#23556=CARTESIAN_POINT('Ctrl Pts',(15.4320876752591,45.8079325159169,-13.0112479779224));
#23557=CARTESIAN_POINT('Ctrl Pts',(19.7444280366068,45.5242680265818,-4.19517168506042));
#23558=CARTESIAN_POINT('Ctrl Pts',(19.3891752156577,45.2406035372466,5.61264540269537));
#23559=CARTESIAN_POINT('Ctrl Pts',(14.4503111663073,44.9569390479115,14.0936301624802));
#23560=CARTESIAN_POINT('Ctrl Pts',(6.09538594988381,44.6732745585763,19.2428733322712));
#23561=CARTESIAN_POINT('Ctrl Pts',(-3.70049171400454,44.3896100692412,19.8430911159138));
#23562=CARTESIAN_POINT('Ctrl Pts',(-12.6215711885806,44.105945579906,15.7523917133707));
#23563=CARTESIAN_POINT('Ctrl Pts',(-18.5589045895573,43.8222810905709,7.93781861694916));
#23564=CARTESIAN_POINT('Ctrl Pts',(-20.1089031752381,43.5386166012357,-1.75325897937906));
#23565=CARTESIAN_POINT('Ctrl Pts',(-16.9051464639723,43.2549521119006,-11.02986522998));
#23566=CARTESIAN_POINT('Ctrl Pts',(-9.70500422891889,42.9712876225654,-17.6990055335474));
#23567=CARTESIAN_POINT('Ctrl Pts',(-0.210593884955166,42.6876231332303,
-20.1840916113531));
#23568=CARTESIAN_POINT('Ctrl Pts',(9.33360096427893,42.4039586438951,-17.8976478063316));
#23569=CARTESIAN_POINT('Ctrl Pts',(16.6713276318887,42.12029415456,-11.3801906376871));
#23570=CARTESIAN_POINT('Ctrl Pts',(20.0679436707092,41.8366296652248,-2.17245041119846));
#23571=CARTESIAN_POINT('Ctrl Pts',(18.7204872610169,41.5529651758897,7.54885823618261));
#23572=CARTESIAN_POINT('Ctrl Pts',(12.9474978074302,41.2693006865546,15.4856128224382));
#23573=CARTESIAN_POINT('Ctrl Pts',(4.11371305596487,40.9856361972194,19.7615603850772));
#23574=CARTESIAN_POINT('Ctrl Pts',(-5.69255562759324,40.7019717078843,19.3658646692227));
#23575=CARTESIAN_POINT('Ctrl Pts',(-14.1531011639442,40.4183072185491,14.3920683504143));
#23576=CARTESIAN_POINT('Ctrl Pts',(-19.2678461342498,40.134642729214,6.01597949687477));
#23577=CARTESIAN_POINT('Ctrl Pts',(-19.8276621348665,39.8509782398788,-3.78229007684054));
#23578=CARTESIAN_POINT('Ctrl Pts',(-15.7002083685513,39.5673137505437,-12.686424285195));
#23579=CARTESIAN_POINT('Ctrl Pts',(-7.8612170785216,39.2836492612085,-18.5914811137912));
#23580=CARTESIAN_POINT('Ctrl Pts',(1.83617006735736,38.9999847718734,-20.1015020195678));
#23581=CARTESIAN_POINT('Ctrl Pts',(11.0994856427547,38.7163202825382,-16.859517265584));
#23582=CARTESIAN_POINT('Ctrl Pts',(17.7388769687032,38.4326557932031,-9.63193375415516));
#23583=CARTESIAN_POINT('Ctrl Pts',(20.1847884409948,38.148991303868,-0.12735603287229));
#23584=CARTESIAN_POINT('Ctrl Pts',(17.8590052988363,37.8653268145328,9.4073287223333));
#23585=CARTESIAN_POINT('Ctrl Pts',(11.3113439036215,37.5816623251977,16.7181160136924));
#23586=CARTESIAN_POINT('Ctrl Pts',(2.08967485184964,37.2979978358625,20.0767318809684));
#23587=CARTESIAN_POINT('Ctrl Pts',(-7.62599442925154,37.0143333465273,18.6891977566313));
#23588=CARTESIAN_POINT('Ctrl Pts',(-15.5388746240397,36.7306688571922,12.8835274547979));
#23589=CARTESIAN_POINT('Ctrl Pts',(-19.7783566544479,36.447004367857,4.03218445804355));
#23590=CARTESIAN_POINT('Ctrl Pts',(-19.3422248048934,36.163339878522,-5.77236902336261));
#23591=CARTESIAN_POINT('Ctrl Pts',(-14.3335807382467,35.8796753891867,-14.2123315163459));
#23592=CARTESIAN_POINT('Ctrl Pts',(-5.93647081941352,35.5960108998517,-19.2924911824296));
#23593=CARTESIAN_POINT('Ctrl Pts',(3.86402428529894,35.3123464105164,-19.8118961236782));
#23594=CARTESIAN_POINT('Ctrl Pts',(12.7510613000282,35.0286819211814,-15.6477576999141));
#23595=CARTESIAN_POINT('Ctrl Pts',(18.6237421338962,34.7450174318461,-7.78448249497116));
#23596=CARTESIAN_POINT('Ctrl Pts',(20.093757688683,34.4613529425111,1.91905121165081));
#23597=CARTESIAN_POINT('Ctrl Pts',(16.813603991288,34.1776884531758,11.1689147418606));
#23598=CARTESIAN_POINT('Ctrl Pts',(9.55869422022682,33.8940239638408,17.778451819285));
#23599=CARTESIAN_POINT('Ctrl Pts',(0.0441264831404723,33.6103594745056,
20.1851318772931));
#23600=CARTESIAN_POINT('Ctrl Pts',(-9.48091734348675,33.3266949851705,17.8200792453289));
#23601=CARTESIAN_POINT('Ctrl Pts',(-16.7645785725748,33.0430304958353,11.2422646451366));
#23602=CARTESIAN_POINT('Ctrl Pts',(-20.0852613408449,32.7593660065002,2.0069437579902));
#23603=CARTESIAN_POINT('Ctrl Pts',(-18.6574256024406,32.475701517165,-7.70316059286179));
#23604=CARTESIAN_POINT('Ctrl Pts',(-12.8196685084334,32.1920370278299,-15.5915497502714));
#23605=CARTESIAN_POINT('Ctrl Pts',(-3.94990131272888,31.9083725384947,-19.7955112435984));
#23606=CARTESIAN_POINT('Ctrl Pts',(2.58355223125832,31.7192628789379,-19.4757926840709));
#23607=CARTESIAN_POINT('Ctrl Pts',(5.62106434382722,31.6247080491596,-18.5556383510944));
#23608=CARTESIAN_POINT('Ctrl Pts',(2.29623240287978,54.9887272875339,19.0103186286308));
#23609=CARTESIAN_POINT('Ctrl Pts',(-0.815983788566323,54.8941724577555,
19.3862392958837));
#23610=CARTESIAN_POINT('Ctrl Pts',(-7.22546411714879,54.7050627981988,18.5805245364269));
#23611=CARTESIAN_POINT('Ctrl Pts',(-15.1350380983662,54.4213983088636,12.9752015336346));
#23612=CARTESIAN_POINT('Ctrl Pts',(-19.4651871309031,54.1377338195285,4.30414963445148));
#23613=CARTESIAN_POINT('Ctrl Pts',(-19.1944890608874,53.8540693301933,-5.38518456035737));
#23614=CARTESIAN_POINT('Ctrl Pts',(-14.3858367459639,53.5704048408582,-13.8010697766533));
#23615=CARTESIAN_POINT('Ctrl Pts',(-6.17654920598262,53.286740351523,-18.9545697240664));
#23616=CARTESIAN_POINT('Ctrl Pts',(3.4929702879451,53.0030758621879,-19.6271015565293));
#23617=CARTESIAN_POINT('Ctrl Pts',(12.3367033313028,52.7194113728527,-15.6598253868265));
#23618=CARTESIAN_POINT('Ctrl Pts',(18.26405653133,52.4357468835176,-7.99053357547642));
#23619=CARTESIAN_POINT('Ctrl Pts',(19.8737654420741,52.1520823941824,1.56771218797512));
#23620=CARTESIAN_POINT('Ctrl Pts',(16.7853116203566,51.8684179048472,10.7553561877176));
#23621=CARTESIAN_POINT('Ctrl Pts',(9.7287983418804,51.5847534155121,17.4004251975624));
#23622=CARTESIAN_POINT('Ctrl Pts',(0.372393496635935,51.301088926177,19.9320260995471));
#23623=CARTESIAN_POINT('Ctrl Pts',(-9.07204611197383,51.0174244368418,17.7516847503357));
#23624=CARTESIAN_POINT('Ctrl Pts',(-16.3718488697615,50.7337599475067,11.3748361765261));
#23625=CARTESIAN_POINT('Ctrl Pts',(-19.8013381235903,50.4500954581715,2.30897014357578));
#23626=CARTESIAN_POINT('Ctrl Pts',(-18.5497805262892,50.1664309688364,-7.30273754707229));
#23627=CARTESIAN_POINT('Ctrl Pts',(-12.9130450944124,49.8827664795012,-15.1880742871875));
#23628=CARTESIAN_POINT('Ctrl Pts',(-4.22365898036825,49.5991019901661,-19.4829422448911));
#23629=CARTESIAN_POINT('Ctrl Pts',(5.46420232823439,49.3154375008309,-19.1720324117574));
#23630=CARTESIAN_POINT('Ctrl Pts',(13.8603233358139,49.0317730114958,-14.3288440170322));
#23631=CARTESIAN_POINT('Ctrl Pts',(18.979856607036,48.7481085221606,-6.0983093564561));
#23632=CARTESIAN_POINT('Ctrl Pts',(19.6125417859329,48.4644440328255,3.57386884803818));
#23633=CARTESIAN_POINT('Ctrl Pts',(15.6088117608643,48.1807795434903,12.4011825745913));
#23634=CARTESIAN_POINT('Ctrl Pts',(7.91515041865896,47.8971150541552,18.2968502123193));
#23635=CARTESIAN_POINT('Ctrl Pts',(-1.64965664963515,47.6134505648201,19.8671328272861));
#23636=CARTESIAN_POINT('Ctrl Pts',(-10.8244840173986,47.3297860754849,16.7408147829438));
#23637=CARTESIAN_POINT('Ctrl Pts',(-17.440397664954,47.0461215861498,9.65695931067027));
#23638=CARTESIAN_POINT('Ctrl Pts',(-19.9333921230027,46.7624570968146,0.290193573479362));
#23639=CARTESIAN_POINT('Ctrl Pts',(-17.7141221892633,46.4787926074795,-9.14517407726722));
#23640=CARTESIAN_POINT('Ctrl Pts',(-11.3072244443864,46.1951281181443,-16.4186177616698));
#23641=CARTESIAN_POINT('Ctrl Pts',(-2.22729288817802,45.9114636288091,-19.8106915636451));
#23642=CARTESIAN_POINT('Ctrl Pts',(7.3791718793543,45.6277991394741,-18.519507450646));
#23643=CARTESIAN_POINT('Ctrl Pts',(15.2411965298458,45.3441346501388,-12.8503020267311));
#23644=CARTESIAN_POINT('Ctrl Pts',(19.5001942969629,45.0604701608038,-4.14327843866249));
#23645=CARTESIAN_POINT('Ctrl Pts',(19.149335866412,44.7768056714686,5.54321835353227));
#23646=CARTESIAN_POINT('Ctrl Pts',(14.2715643558846,44.4931411821334,13.919295408728));
#23647=CARTESIAN_POINT('Ctrl Pts',(6.01998751836924,44.2094766927983,19.0048437014954));
#23648=CARTESIAN_POINT('Ctrl Pts',(-3.65471753770749,43.9258122034632,19.5976369381404));
#23649=CARTESIAN_POINT('Ctrl Pts',(-12.4654454438462,43.642147714128,15.5575384854444));
#23650=CARTESIAN_POINT('Ctrl Pts',(-18.3293354846332,43.3584832247928,7.8396297445323));
#23651=CARTESIAN_POINT('Ctrl Pts',(-19.860160967385,43.0748187354577,-1.73157159515585));
#23652=CARTESIAN_POINT('Ctrl Pts',(-16.6960339420766,42.7911542461225,-10.8934284981642));
#23653=CARTESIAN_POINT('Ctrl Pts',(-9.58495570324397,42.5074897567875,-17.4800731693675));
#23654=CARTESIAN_POINT('Ctrl Pts',(-0.207988890170126,42.2238252674523,
-19.9344193409579));
#23655=CARTESIAN_POINT('Ctrl Pts',(9.21814660603553,41.9401607781171,-17.6762582858823));
#23656=CARTESIAN_POINT('Ctrl Pts',(16.4651073916866,41.656496288782,-11.2394204663684));
#23657=CARTESIAN_POINT('Ctrl Pts',(19.8197081218965,41.3728317994468,-2.14557773161848));
#23658=CARTESIAN_POINT('Ctrl Pts',(18.4889194180165,41.0891673101117,7.4554807084241));
#23659=CARTESIAN_POINT('Ctrl Pts',(12.7873404302362,40.8055028207765,15.2940595840619));
#23660=CARTESIAN_POINT('Ctrl Pts',(4.06282743286065,40.5218383314414,19.5171147224783));
#23661=CARTESIAN_POINT('Ctrl Pts',(-5.62214010851725,40.2381738421062,19.1263136657279));
#23662=CARTESIAN_POINT('Ctrl Pts',(-13.9780307684675,39.9545093527711,14.2140419893612));
#23663=CARTESIAN_POINT('Ctrl Pts',(-19.0295075960294,39.670844863436,5.9415633037382));
#23664=CARTESIAN_POINT('Ctrl Pts',(-19.5823988098096,39.3871803741007,-3.73550407482647));
#23665=CARTESIAN_POINT('Ctrl Pts',(-15.5060006358226,39.1035158847657,-12.5294963235376));
#23666=CARTESIAN_POINT('Ctrl Pts',(-7.7639757483737,38.8198513954304,-18.3615090452395));
#23667=CARTESIAN_POINT('Ctrl Pts',(1.81345709327477,38.5361869060954,-19.852851362199));
#23668=CARTESIAN_POINT('Ctrl Pts',(10.962187723492,38.2525224167602,-16.6509691656962));
#23669=CARTESIAN_POINT('Ctrl Pts',(17.5194514046147,37.9688579274251,-9.51278909236338));
#23670=CARTESIAN_POINT('Ctrl Pts',(19.935107551027,37.6851934380899,-0.125780669925069));
#23671=CARTESIAN_POINT('Ctrl Pts',(17.6380937766636,37.4015289487548,9.29096236976086));
#23672=CARTESIAN_POINT('Ctrl Pts',(11.1714253496994,37.1178644594196,16.5113170126989));
#23673=CARTESIAN_POINT('Ctrl Pts',(2.06382608535784,36.8341999700845,19.8283876240797));
#23674=CARTESIAN_POINT('Ctrl Pts',(-7.53166274505675,36.5505354807493,18.4580169572718));
#23675=CARTESIAN_POINT('Ctrl Pts',(-15.3466625514509,36.2668709914142,12.7241613749335));
#23676=CARTESIAN_POINT('Ctrl Pts',(-19.5337032236605,35.983206502079,3.98230732426164));
#23677=CARTESIAN_POINT('Ctrl Pts',(-19.1029662256092,35.6995420127439,-5.70096623318445));
#23678=CARTESIAN_POINT('Ctrl Pts',(-14.1562778449197,35.4158775234087,-14.0365284538077));
#23679=CARTESIAN_POINT('Ctrl Pts',(-5.86303814848935,35.1322130340736,-19.0538477951946));
#23680=CARTESIAN_POINT('Ctrl Pts',(3.81622728966013,34.8485485447384,-19.5668278119631));
#23681=CARTESIAN_POINT('Ctrl Pts',(12.5933337176237,34.5648840554033,-15.4541987857508));
#23682=CARTESIAN_POINT('Ctrl Pts',(18.3933711571661,34.2812195660681,-7.68819031969704));
#23683=CARTESIAN_POINT('Ctrl Pts',(19.8452025226348,33.9975550767331,1.89531295213031));
#23684=CARTESIAN_POINT('Ctrl Pts',(16.6056244330345,33.7138905873978,11.0307581330315));
#23685=CARTESIAN_POINT('Ctrl Pts',(9.44045430743507,33.4302260980627,17.5585364623509));
#23686=CARTESIAN_POINT('Ctrl Pts',(0.0435830510866937,33.1465616087275,
19.9354472601053));
#23687=CARTESIAN_POINT('Ctrl Pts',(-9.36364550039437,32.8628971193925,17.5996481914089));
#23688=CARTESIAN_POINT('Ctrl Pts',(-16.5571953167351,32.5792326300572,11.1032026508149));
#23689=CARTESIAN_POINT('Ctrl Pts',(-19.8368305482356,32.2955681407222,1.98211423944718));
#23690=CARTESIAN_POINT('Ctrl Pts',(-18.4265999691035,32.0119036513869,-7.60786617228895));
#23691=CARTESIAN_POINT('Ctrl Pts',(-12.6611685974154,31.7282391620518,-15.3987026344836));
#23692=CARTESIAN_POINT('Ctrl Pts',(-3.90087927873828,31.4445746727167,-19.5506103385464));
#23693=CARTESIAN_POINT('Ctrl Pts',(2.55132695173345,31.2554650131599,-19.2349378570825));
#23694=CARTESIAN_POINT('Ctrl Pts',(5.55152620782898,31.1609101833815,-18.3260867174061));
#23695=CARTESIAN_POINT('Ctrl Pts',(2.30651117940881,54.2861781151759,19.095415771535));
#23696=CARTESIAN_POINT('Ctrl Pts',(-0.819544023557087,54.1916232853975,
19.4730080355294));
#23697=CARTESIAN_POINT('Ctrl Pts',(-7.25786099066229,54.0025136258408,18.6636921445274));
#23698=CARTESIAN_POINT('Ctrl Pts',(-15.2027553932093,53.7188491365056,13.0332767668349));
#23699=CARTESIAN_POINT('Ctrl Pts',(-19.5523252673849,53.4351846471705,4.32341528536645));
#23700=CARTESIAN_POINT('Ctrl Pts',(-19.2803959783241,53.1515201578353,-5.40928860470038));
#23701=CARTESIAN_POINT('Ctrl Pts',(-14.4502302294709,52.8678556685001,-13.8628424617997));
#23702=CARTESIAN_POINT('Ctrl Pts',(-6.20419344545305,52.584191179165,-19.0394093823357));
#23703=CARTESIAN_POINT('Ctrl Pts',(3.50860379932289,52.3005266898299,-19.7149513312436));
#23704=CARTESIAN_POINT('Ctrl Pts',(12.3919221404827,52.0168622004947,-15.7299179049459));
#23705=CARTESIAN_POINT('Ctrl Pts',(18.3458052169007,51.7331977111596,-8.02629874805898));
#23706=CARTESIAN_POINT('Ctrl Pts',(19.9627194082814,51.4495332218244,1.57472917578388));
#23707=CARTESIAN_POINT('Ctrl Pts',(16.8604416826627,51.1658687324893,10.8034965618895));
#23708=CARTESIAN_POINT('Ctrl Pts',(9.77234392496671,50.8822042431541,17.4783085254085));
#23709=CARTESIAN_POINT('Ctrl Pts',(0.374060295795806,50.598539753819,20.0212407328584));
#23710=CARTESIAN_POINT('Ctrl Pts',(-9.11265207573848,50.3148752644838,17.8311402970578));
#23711=CARTESIAN_POINT('Ctrl Pts',(-16.4451283519559,50.0312107751487,11.4257493064833));
#23712=CARTESIAN_POINT('Ctrl Pts',(-19.8899678026295,49.7475462858135,2.31930496458734));
#23713=CARTESIAN_POINT('Ctrl Pts',(-18.6328083061265,49.4638817964784,-7.33542419140319));
#23714=CARTESIAN_POINT('Ctrl Pts',(-12.9708431608012,49.1802173071432,-15.2560552573004));
#23715=CARTESIAN_POINT('Ctrl Pts',(-4.24256384168543,48.8965528178081,-19.5701468034783));
#23716=CARTESIAN_POINT('Ctrl Pts',(5.48865979200988,48.612888328473,-19.2578453553527));
#23717=CARTESIAN_POINT('Ctrl Pts',(13.9223613669416,48.3292238391378,-14.392979120547));
#23718=CARTESIAN_POINT('Ctrl Pts',(19.0648093825124,48.0455593498027,-6.125605047679));
#23719=CARTESIAN_POINT('Ctrl Pts',(19.700326424804,47.7618948604675,3.58986528489379));
#23720=CARTESIAN_POINT('Ctrl Pts',(15.6786759283413,47.4782303711324,12.4566895734256));
#23721=CARTESIAN_POINT('Ctrl Pts',(7.95057818874294,47.1945658817972,18.3787458893891));
#23722=CARTESIAN_POINT('Ctrl Pts',(-1.65704042042933,46.9109013924621,19.9560570014168));
#23723=CARTESIAN_POINT('Ctrl Pts',(-10.8729338017748,46.6272369031269,16.8157457325575));
#23724=CARTESIAN_POINT('Ctrl Pts',(-17.518459908376,46.3435724137918,9.70018331983056));
#23725=CARTESIAN_POINT('Ctrl Pts',(-20.0226128700314,46.0599079244566,0.291492463665673));
#23726=CARTESIAN_POINT('Ctrl Pts',(-17.7934096083299,45.7762434351215,-9.18610736437879));
#23727=CARTESIAN_POINT('Ctrl Pts',(-11.3578349478834,45.4925789457863,-16.4921065754567));
#23728=CARTESIAN_POINT('Ctrl Pts',(-2.23726212643448,45.2089144564512,-19.89936310984));
#23729=CARTESIAN_POINT('Ctrl Pts',(7.41220063951033,44.9252499671161,-18.6023997290475));
#23730=CARTESIAN_POINT('Ctrl Pts',(15.3094152721255,44.6415854777809,-12.9078192590863));
#23731=CARTESIAN_POINT('Ctrl Pts',(19.5874760747776,44.3579209884458,-4.16182352096272));
#23732=CARTESIAN_POINT('Ctrl Pts',(19.2350472215369,44.0742564991106,5.56802948850576));
#23733=CARTESIAN_POINT('Ctrl Pts',(14.3354430788454,43.7905920097754,13.9815973956057));
#23734=CARTESIAN_POINT('Ctrl Pts',(6.04693264542922,43.5069275204403,19.0899083177805));
#23735=CARTESIAN_POINT('Ctrl Pts',(-3.67107584877064,43.2232630311051,19.685354863761));
#23736=CARTESIAN_POINT('Ctrl Pts',(-12.5212400796854,42.93959854177,15.6271731566047));
#23737=CARTESIAN_POINT('Ctrl Pts',(-18.411376563963,42.6559340524348,7.87471948831073));
#23738=CARTESIAN_POINT('Ctrl Pts',(-19.9490539358611,42.3722695630997,-1.73932201266128));
#23739=CARTESIAN_POINT('Ctrl Pts',(-16.770764455154,42.0886050737645,-10.9421868741751));
#23740=CARTESIAN_POINT('Ctrl Pts',(-9.62785742828906,41.8049405844294,-17.5583129981261));
#23741=CARTESIAN_POINT('Ctrl Pts',(-0.208919836796794,41.5212760950943,
-20.0236446857564));
#23742=CARTESIAN_POINT('Ctrl Pts',(9.25940651410001,41.2376116057591,-17.7553762282377));
#23743=CARTESIAN_POINT('Ctrl Pts',(16.5388042904544,40.953947116424,-11.2897274830562));
#23744=CARTESIAN_POINT('Ctrl Pts',(19.9084200257014,40.6702826270888,-2.15518121740963));
#23745=CARTESIAN_POINT('Ctrl Pts',(18.5716747860965,40.3866181377537,7.48885102262636));
#23746=CARTESIAN_POINT('Ctrl Pts',(12.8445758500108,40.1029536484185,15.3625149384123));
#23747=CARTESIAN_POINT('Ctrl Pts',(4.08101242096352,39.8192891590834,19.6044722351703));
#23748=CARTESIAN_POINT('Ctrl Pts',(-5.64730449284705,39.5356246697482,19.2119219747716));
#23749=CARTESIAN_POINT('Ctrl Pts',(-14.0405956515267,39.2519601804131,14.2776632454304));
#23750=CARTESIAN_POINT('Ctrl Pts',(-19.1146826065254,38.968295691078,5.96815740840464));
#23751=CARTESIAN_POINT('Ctrl Pts',(-19.6700485304213,38.6846312017428,-3.75222398190641));
#23752=CARTESIAN_POINT('Ctrl Pts',(-15.5754046264532,38.4009667124077,-12.5855776475278));
#23753=CARTESIAN_POINT('Ctrl Pts',(-7.79872686910231,38.1173022230725,-18.4436941316252));
#23754=CARTESIAN_POINT('Ctrl Pts',(1.82157402568654,37.8336377337374,-19.9417116132913));
#23755=CARTESIAN_POINT('Ctrl Pts',(11.0112538619422,37.5499732444022,-16.7254979713585));
#23756=CARTESIAN_POINT('Ctrl Pts',(17.5978674881561,37.2663087550671,-9.55536780369744));
#23757=CARTESIAN_POINT('Ctrl Pts',(20.0243359762019,36.9826442657319,-0.126343657163793));
#23758=CARTESIAN_POINT('Ctrl Pts',(17.7170408968388,36.6989797763968,9.33254819711234));
#23759=CARTESIAN_POINT('Ctrl Pts',(11.2214280239995,36.4153152870616,16.5852207431317));
#23760=CARTESIAN_POINT('Ctrl Pts',(2.0730636554624,36.1316507977265,19.917138376873));
#23761=CARTESIAN_POINT('Ctrl Pts',(-7.56537404599768,35.8479863083913,18.5406340076227));
#23762=CARTESIAN_POINT('Ctrl Pts',(-15.4153533533233,35.5643218190562,12.7811140088841));
#23763=CARTESIAN_POINT('Ctrl Pts',(-19.6211349863809,35.280657329721,4.00013190868774));
#23764=CARTESIAN_POINT('Ctrl Pts',(-19.1884700311734,34.9969928403859,-5.72648343847778));
#23765=CARTESIAN_POINT('Ctrl Pts',(-14.219640555188,34.7133283510507,-14.0993551699416));
#23766=CARTESIAN_POINT('Ctrl Pts',(-5.88928077243528,34.4296638617156,-19.1391317496443));
#23767=CARTESIAN_POINT('Ctrl Pts',(3.83330849634148,34.1459993723804,-19.6544078404778));
#23768=CARTESIAN_POINT('Ctrl Pts',(12.6497008000794,33.8623348830454,-15.5233709085905));
#23769=CARTESIAN_POINT('Ctrl Pts',(18.4756988050768,33.5786703937101,-7.72260224026285));
#23770=CARTESIAN_POINT('Ctrl Pts',(19.9340286405109,33.2950059043751,1.90379628903132));
#23771=CARTESIAN_POINT('Ctrl Pts',(16.6799500739787,33.0113414150398,11.0801311444916));
#23772=CARTESIAN_POINT('Ctrl Pts',(9.48270965901884,32.7276769257048,17.6371275766456));
#23773=CARTESIAN_POINT('Ctrl Pts',(0.0437773165171389,32.4440124363696,
20.0246770301167));
#23774=CARTESIAN_POINT('Ctrl Pts',(-9.40555504064084,32.1603479470344,17.6784235811412));
#23775=CARTESIAN_POINT('Ctrl Pts',(-16.6313076075072,31.8766834576993,11.1528992674491));
#23776=CARTESIAN_POINT('Ctrl Pts',(-19.9256126938554,31.5930189683641,1.99098745962569));
#23777=CARTESIAN_POINT('Ctrl Pts',(-18.5090891610392,31.309354479029,-7.64192132385965));
#23778=CARTESIAN_POINT('Ctrl Pts',(-12.71781356794,31.0256899896938,-15.4676207891775));
#23779=CARTESIAN_POINT('Ctrl Pts',(-3.91839426586458,30.7420255003587,-19.6381296717053));
#23780=CARTESIAN_POINT('Ctrl Pts',(2.56283670588982,30.5529158408019,-19.3210134924979));
#23781=CARTESIAN_POINT('Ctrl Pts',(5.57637687068598,30.4583610110235,-18.4081209878848));
#23782=CARTESIAN_POINT('Ctrl Pts',(2.33374636495171,53.9527937446315,19.3208936257936));
#23783=CARTESIAN_POINT('Ctrl Pts',(-0.829248422667396,53.8582389148531,
19.7029477756138));
#23784=CARTESIAN_POINT('Ctrl Pts',(-7.34354585410623,53.6691292552963,18.8840738821721));
#23785=CARTESIAN_POINT('Ctrl Pts',(-15.3822785181642,53.3854647659611,13.1871750649224));
#23786=CARTESIAN_POINT('Ctrl Pts',(-19.7831968630274,53.101800276626,4.37446637135565));
#23787=CARTESIAN_POINT('Ctrl Pts',(-19.5080623893974,52.8181357872909,-5.47316184725222));
#23788=CARTESIAN_POINT('Ctrl Pts',(-14.6208587530193,52.5344712979557,-14.0265360699875));
#23789=CARTESIAN_POINT('Ctrl Pts',(-6.27745355195996,52.2508068086206,-19.2642282553663));
#23790=CARTESIAN_POINT('Ctrl Pts',(3.55003392220998,51.9671423192855,-19.9477470874941));
#23791=CARTESIAN_POINT('Ctrl Pts',(12.5382468409166,51.6834778299502,-15.9156580482648));
#23792=CARTESIAN_POINT('Ctrl Pts',(18.5624340365284,51.3998133406152,-8.12107393801096));
#23793=CARTESIAN_POINT('Ctrl Pts',(20.1984407894748,51.11614885128,1.59332370701814));
#23794=CARTESIAN_POINT('Ctrl Pts',(17.0595311629746,50.8324843619448,10.9310651261251));
#23795=CARTESIAN_POINT('Ctrl Pts',(9.88773654793256,50.5488198726097,17.6846938123581));
#23796=CARTESIAN_POINT('Ctrl Pts',(0.378477234066722,50.2651553832745,20.2576531693827));
#23797=CARTESIAN_POINT('Ctrl Pts',(-9.220255013537,49.9814908939394,18.0416918499919));
#23798=CARTESIAN_POINT('Ctrl Pts',(-16.6393137622057,49.6978264046042,11.5606654822436));
#23799=CARTESIAN_POINT('Ctrl Pts',(-20.1248301583836,49.4141619152691,2.34669150600064));
#23800=CARTESIAN_POINT('Ctrl Pts',(-18.8528260196953,49.1304974259339,-7.42204147604143));
#23801=CARTESIAN_POINT('Ctrl Pts',(-13.1240039304488,48.8468329365988,-15.4361999968561));
#23802=CARTESIAN_POINT('Ctrl Pts',(-4.29266038004229,48.5631684472636,-19.8012326864051));
#23803=CARTESIAN_POINT('Ctrl Pts',(5.55347033258617,48.2795039579286,-19.4852435574115));
#23804=CARTESIAN_POINT('Ctrl Pts',(14.0867577407393,47.9958394685933,-14.5629325869872));
#23805=CARTESIAN_POINT('Ctrl Pts',(19.2899282001191,47.7121749792582,-6.19793668959756));
#23806=CARTESIAN_POINT('Ctrl Pts',(19.9329494792741,47.4285104899231,3.63225470574316));
#23807=CARTESIAN_POINT('Ctrl Pts',(15.8638110071084,47.1448460005879,12.6037791756293));
#23808=CARTESIAN_POINT('Ctrl Pts',(8.04445926173514,46.8611815112528,18.5957636135555));
#23809=CARTESIAN_POINT('Ctrl Pts',(-1.67660688829753,46.5775170219176,20.1916997433017));
#23810=CARTESIAN_POINT('Ctrl Pts',(-11.0013222871953,46.2938525325825,17.0143074239265));
#23811=CARTESIAN_POINT('Ctrl Pts',(-17.7253193058069,46.0101880432473,9.81472387231086));
#23812=CARTESIAN_POINT('Ctrl Pts',(-20.2590415090184,45.7265235539122,0.29493443035139));
#23813=CARTESIAN_POINT('Ctrl Pts',(-18.003515634149,45.442859064577,-9.29457766622435));
#23814=CARTESIAN_POINT('Ctrl Pts',(-11.4919491854206,45.1591945752419,-16.686846709373));
#23815=CARTESIAN_POINT('Ctrl Pts',(-2.26367989933175,44.8755300859068,-20.1343364056486));
#23816=CARTESIAN_POINT('Ctrl Pts',(7.4997245066736,44.5918655965717,-18.8220583759174));
#23817=CARTESIAN_POINT('Ctrl Pts',(15.4901900910749,44.3082011072365,-13.0602358372585));
#23818=CARTESIAN_POINT('Ctrl Pts',(19.818766583145,44.0245366179013,-4.21096667111763));
#23819=CARTESIAN_POINT('Ctrl Pts',(19.4621762213813,43.7408721285662,5.63377723293615));
#23820=CARTESIAN_POINT('Ctrl Pts',(14.5047171550316,43.457207639231,14.1466932332251));
#23821=CARTESIAN_POINT('Ctrl Pts',(6.1183353172326,43.1735431498958,19.3153235056613));
#23822=CARTESIAN_POINT('Ctrl Pts',(-3.71442421055426,42.8898786605607,19.9178011328182));
#23823=CARTESIAN_POINT('Ctrl Pts',(-12.6690918995096,42.6062141712256,15.8117000864621));
#23824=CARTESIAN_POINT('Ctrl Pts',(-18.6287795937849,42.3225496818904,7.96770481560604));
#23825=CARTESIAN_POINT('Ctrl Pts',(-20.1846139849791,42.0388851925553,-1.75986006825288));
#23826=CARTESIAN_POINT('Ctrl Pts',(-16.968795003946,41.7552207032201,-11.0713931054995));
#23827=CARTESIAN_POINT('Ctrl Pts',(-9.74154395076786,41.4715562138849,-17.7656429840776));
#23828=CARTESIAN_POINT('Ctrl Pts',(-0.211386779197954,41.1878917245499,
-20.2600855085073));
#23829=CARTESIAN_POINT('Ctrl Pts',(9.36874233825877,40.9042272352147,-17.9650331528156));
#23830=CARTESIAN_POINT('Ctrl Pts',(16.7340958347822,40.6205627458796,-11.4230375021171));
#23831=CARTESIAN_POINT('Ctrl Pts',(20.143500266308,40.3368982565444,-2.18062977226658));
#23832=CARTESIAN_POINT('Ctrl Pts',(18.7909706303448,40.0532337672093,7.57727998373896));
#23833=CARTESIAN_POINT('Ctrl Pts',(12.9962456448721,39.7695692778741,15.5439167625341));
#23834=CARTESIAN_POINT('Ctrl Pts',(4.12920134708626,39.4859047885389,19.83596343558));
#23835=CARTESIAN_POINT('Ctrl Pts',(-5.71398832296735,39.2022402992038,19.4387779098239));
#23836=CARTESIAN_POINT('Ctrl Pts',(-14.2063881453439,38.9185758098687,14.4462550526508));
#23837=CARTESIAN_POINT('Ctrl Pts',(-19.3403903312198,38.6349113205335,6.03862989581119));
#23838=CARTESIAN_POINT('Ctrl Pts',(-19.9023140610512,38.3512468311984,-3.79653054743685));
#23839=CARTESIAN_POINT('Ctrl Pts',(-15.7593202693022,38.0675823418632,-12.7341891705786));
#23840=CARTESIAN_POINT('Ctrl Pts',(-7.89081486937766,37.7839178525281,-18.6614787699108));
#23841=CARTESIAN_POINT('Ctrl Pts',(1.84308331972788,37.5002533631929,-20.1771849636682));
#23842=CARTESIAN_POINT('Ctrl Pts',(11.1412756418686,37.2165888738578,-16.9229940098332));
#23843=CARTESIAN_POINT('Ctrl Pts',(17.8056645367364,36.9329243845226,-9.66819836280189));
#23844=CARTESIAN_POINT('Ctrl Pts',(20.2607849617705,36.6492598951875,-0.127835533328253));
#23845=CARTESIAN_POINT('Ctrl Pts',(17.9262451547023,36.3655954058523,9.44274768420295));
#23846=CARTESIAN_POINT('Ctrl Pts',(11.3539315575162,36.0819309165172,16.7810603767059));
#23847=CARTESIAN_POINT('Ctrl Pts',(2.09754255944752,35.7982664271821,20.1523215644716));
#23848=CARTESIAN_POINT('Ctrl Pts',(-7.65470659712393,35.5146019378468,18.7595633198508));
#23849=CARTESIAN_POINT('Ctrl Pts',(-15.5973790978621,35.2309374485118,12.9320344411444));
#23850=CARTESIAN_POINT('Ctrl Pts',(-19.8528229416665,34.9472729591765,4.04736579120533));
#23851=CARTESIAN_POINT('Ctrl Pts',(-19.4150490442561,34.6636084698415,-5.79410222012417));
#23852=CARTESIAN_POINT('Ctrl Pts',(-14.3875472248033,34.3799439805062,-14.265841500715));
#23853=CARTESIAN_POINT('Ctrl Pts',(-5.958821880042,34.0962794911712,-19.3651281722237));
#23854=CARTESIAN_POINT('Ctrl Pts',(3.87857251823525,33.812615001836,-19.8864886837395));
#23855=CARTESIAN_POINT('Ctrl Pts',(12.7990694868943,33.5289505125009,-15.7066721347278));
#23856=CARTESIAN_POINT('Ctrl Pts',(18.6938613723386,33.2452860231657,-7.81379135144242));
#23857=CARTESIAN_POINT('Ctrl Pts',(20.1694112394676,32.9616215338306,1.92627646367344));
#23858=CARTESIAN_POINT('Ctrl Pts',(16.8769083394267,32.6779570444954,11.2109662460333));
#23859=CARTESIAN_POINT('Ctrl Pts',(9.59468214488203,32.3942925551603,17.8453881855154));
#23860=CARTESIAN_POINT('Ctrl Pts',(0.0442944815207541,32.1106280658251,
20.2611300947005));
#23861=CARTESIAN_POINT('Ctrl Pts',(-9.51661707419267,31.82696357649,17.8871717394074));
#23862=CARTESIAN_POINT('Ctrl Pts',(-16.827690491154,31.5432990871548,11.2845938133513));
#23863=CARTESIAN_POINT('Ctrl Pts',(-20.160897833935,31.2596345978197,2.0144967918736));
#23864=CARTESIAN_POINT('Ctrl Pts',(-18.7276422245378,30.9759701084845,-7.7321569348489));
#23865=CARTESIAN_POINT('Ctrl Pts',(-12.8679941277788,30.6923056191494,-15.6502653565598));
#23866=CARTESIAN_POINT('Ctrl Pts',(-3.96464679805612,30.4086411298142,-19.8700147927816));
#23867=CARTESIAN_POINT('Ctrl Pts',(2.5930722951385,30.2195314702575,-19.5491631551646));
#23868=CARTESIAN_POINT('Ctrl Pts',(5.64222249072293,30.1249766404791,-18.6254832946783));
#23869=CARTESIAN_POINT('Ctrl Pts',(2.35124930762599,53.8215594674016,19.4657990442344));
#23870=CARTESIAN_POINT('Ctrl Pts',(-0.835506991250132,53.7270046376232,
19.8507233170207));
#23871=CARTESIAN_POINT('Ctrl Pts',(-7.39859942014504,53.5378949780665,19.0257055689461));
#23872=CARTESIAN_POINT('Ctrl Pts',(-15.4976584671439,53.2542304887313,13.2860807705774));
#23873=CARTESIAN_POINT('Ctrl Pts',(-19.9315674705091,52.9705659993962,4.40727512992929));
#23874=CARTESIAN_POINT('Ctrl Pts',(-19.6543777810312,52.686901510061,-5.51421105245925));
#23875=CARTESIAN_POINT('Ctrl Pts',(-14.7305154059551,52.4032370207259,-14.1317366880123));
#23876=CARTESIAN_POINT('Ctrl Pts',(-6.32453584432345,52.1195725313907,-19.4087120573804));
#23877=CARTESIAN_POINT('Ctrl Pts',(3.57665991873037,51.8359080420556,-20.0973573976942));
#23878=CARTESIAN_POINT('Ctrl Pts',(12.6322848940173,51.5522435527204,-16.0350272263897));
#23879=CARTESIAN_POINT('Ctrl Pts',(18.7016544212907,51.2685790633853,-8.18198288890697));
#23880=CARTESIAN_POINT('Ctrl Pts',(20.349931271475,50.9849145740501,1.60527381176158));
#23881=CARTESIAN_POINT('Ctrl Pts',(17.1874795446085,50.701250084715,11.0130493154522));
#23882=CARTESIAN_POINT('Ctrl Pts',(9.96189564787207,50.4175855953798,17.817330960666));
#23883=CARTESIAN_POINT('Ctrl Pts',(0.381315860574492,50.1339211060447,20.4095877950711));
#23884=CARTESIAN_POINT('Ctrl Pts',(-9.2894079426539,49.8502566167095,18.177006522497));
#23885=CARTESIAN_POINT('Ctrl Pts',(-16.7641104433384,49.5665921273744,11.6473717442925));
#23886=CARTESIAN_POINT('Ctrl Pts',(-20.2757685978253,49.2829276380392,2.3642919503211));
#23887=CARTESIAN_POINT('Ctrl Pts',(-18.9942242871785,48.9992631487041,-7.47770760311098));
#23888=CARTESIAN_POINT('Ctrl Pts',(-13.2224354029705,48.715598659369,-15.551973193893));
#23889=CARTESIAN_POINT('Ctrl Pts',(-4.32485580474053,48.4319341700338,-19.9497441085197));
#23890=CARTESIAN_POINT('Ctrl Pts',(5.59512197058797,48.1482696806987,-19.6313850263131));
#23891=CARTESIAN_POINT('Ctrl Pts',(14.1924099725268,47.8646051913635,-14.6721561824506));
#23892=CARTESIAN_POINT('Ctrl Pts',(19.4346047823582,47.5809407020284,-6.24442189617503));
#23893=CARTESIAN_POINT('Ctrl Pts',(20.0824487918183,47.2972762126932,3.65949701536888));
#23894=CARTESIAN_POINT('Ctrl Pts',(15.9827913337385,47.0136117233581,12.6983089051158));
#23895=CARTESIAN_POINT('Ctrl Pts',(8.10479359061364,46.7299472340229,18.7352338850897));
#23896=CARTESIAN_POINT('Ctrl Pts',(-1.68918162428795,46.4462827446878,20.3431397112677));
#23897=CARTESIAN_POINT('Ctrl Pts',(-11.0838334138429,46.1626182553526,17.1419166001721));
#23898=CARTESIAN_POINT('Ctrl Pts',(-17.858261149336,45.8789537660175,9.8883353803916));
#23899=CARTESIAN_POINT('Ctrl Pts',(-20.4109865476307,45.5952892766824,0.297146471004314));
#23900=CARTESIAN_POINT('Ctrl Pts',(-18.1385439807257,45.3116247873472,-9.3642880205741));
#23901=CARTESIAN_POINT('Ctrl Pts',(-11.578140067745,45.027960298012,-16.8119998942583));
#23902=CARTESIAN_POINT('Ctrl Pts',(-2.28065774744747,44.7442958086769,-20.2853461422755));
#23903=CARTESIAN_POINT('Ctrl Pts',(7.55597326499919,44.4606313193418,-18.9632258830484));
#23904=CARTESIAN_POINT('Ctrl Pts',(15.6063682197616,44.1769668300066,-13.1581890418903));
#23905=CARTESIAN_POINT('Ctrl Pts',(19.9674095114092,43.8933023406715,-4.24254938410794));
#23906=CARTESIAN_POINT('Ctrl Pts',(19.6081446827283,43.6096378513363,5.67603118156499));
#23907=CARTESIAN_POINT('Ctrl Pts',(14.6135041283542,43.3259733620011,14.2527949877728));
#23908=CARTESIAN_POINT('Ctrl Pts',(6.16422350476639,43.042308872666,19.4601905554954));
#23909=CARTESIAN_POINT('Ctrl Pts',(-3.74228280050009,42.7586443833308,20.0671868310929));
#23910=CARTESIAN_POINT('Ctrl Pts',(-12.7641114816057,42.4749798939957,15.9302895754612));
#23911=CARTESIAN_POINT('Ctrl Pts',(-18.7684974888008,42.1913154046606,8.02746347769871));
#23912=CARTESIAN_POINT('Ctrl Pts',(-20.3360008089787,41.9076509153254,-1.77305921224517));
#23913=CARTESIAN_POINT('Ctrl Pts',(-17.0960628320381,41.6239864259903,-11.1544297709883));
#23914=CARTESIAN_POINT('Ctrl Pts',(-9.81460660139152,41.3403219366551,-17.8988872596267));
#23915=CARTESIAN_POINT('Ctrl Pts',(-0.212972203281963,41.05665744732,-20.4120383772306));
#23916=CARTESIAN_POINT('Ctrl Pts',(9.4390089358025,40.7729929579848,-18.0997728765514));
#23917=CARTESIAN_POINT('Ctrl Pts',(16.8596033933025,40.4893284686497,-11.5087115392406));
#23918=CARTESIAN_POINT('Ctrl Pts',(20.2945787328974,40.2056639793145,-2.1969847352987));
#23919=CARTESIAN_POINT('Ctrl Pts',(18.9319049759662,39.9219994899794,7.63411041666903));
#23920=CARTESIAN_POINT('Ctrl Pts',(13.093718916026,39.6383350006442,15.6604978471634));
#23921=CARTESIAN_POINT('Ctrl Pts',(4.16017081115702,39.3546705113091,19.9847353421279));
#23922=CARTESIAN_POINT('Ctrl Pts',(-5.75684386358992,39.0710060219739,19.5845708812619));
#23923=CARTESIAN_POINT('Ctrl Pts',(-14.3129376182953,38.7873415326388,14.5546035537782));
#23924=CARTESIAN_POINT('Ctrl Pts',(-19.4854453850015,38.5036770433037,6.08392028392143));
#23925=CARTESIAN_POINT('Ctrl Pts',(-20.0515836045849,38.2200125539685,-3.82500494393612));
#23926=CARTESIAN_POINT('Ctrl Pts',(-15.8775169039141,37.9363480646334,-12.8296969893646));
#23927=CARTESIAN_POINT('Ctrl Pts',(-7.94999684842001,37.6526835752982,-18.8014419123425));
#23928=CARTESIAN_POINT('Ctrl Pts',(1.85690664725514,37.3690190859631,-20.3285160691912));
#23929=CARTESIAN_POINT('Ctrl Pts',(11.2248364340646,37.0853545966279,-17.0499183254338));
#23930=CARTESIAN_POINT('Ctrl Pts',(17.9392089783277,36.8016901072928,-9.74071091345282));
#23931=CARTESIAN_POINT('Ctrl Pts',(20.4127430764758,36.5180256179576,-0.128794313881315));
#23932=CARTESIAN_POINT('Ctrl Pts',(18.0606939641767,36.2343611286225,9.51356932997501));
#23933=CARTESIAN_POINT('Ctrl Pts',(11.43908729248,35.9506966392873,16.9069201744589));
#23934=CARTESIAN_POINT('Ctrl Pts',(2.11327435920437,35.6670321499522,20.3034661917574));
#23935=CARTESIAN_POINT('Ctrl Pts',(-7.71211773807824,35.383367660617,18.9002621072099));
#23936=CARTESIAN_POINT('Ctrl Pts',(-15.7143611560603,35.0997031712819,13.0290261211728));
#23937=CARTESIAN_POINT('Ctrl Pts',(-20.0017212960129,34.8160386819467,4.07772147968603));
#23938=CARTESIAN_POINT('Ctrl Pts',(-19.5606640472924,34.5323741926116,-5.83755862393481));
#23939=CARTESIAN_POINT('Ctrl Pts',(-14.4954554093758,34.2487097032764,-14.3728368800661));
#23940=CARTESIAN_POINT('Ctrl Pts',(-6.00351370203096,33.9650452139413,-19.5103687631338));
#23941=CARTESIAN_POINT('Ctrl Pts',(3.90766224405355,33.6813807246061,-20.0356395340063));
#23942=CARTESIAN_POINT('Ctrl Pts',(12.8950639041969,33.397716235271,-15.8244739049259));
#23943=CARTESIAN_POINT('Ctrl Pts',(18.8340674097308,33.1140517459358,-7.87239564088531));
#23944=CARTESIAN_POINT('Ctrl Pts',(20.3206839976297,32.8303872566008,1.94072373947406));
#23945=CARTESIAN_POINT('Ctrl Pts',(17.0034870942043,32.5467227672655,11.2950497442454));
#23946=CARTESIAN_POINT('Ctrl Pts',(9.66664314302491,32.2630582779305,17.9792305213566));
#23947=CARTESIAN_POINT('Ctrl Pts',(0.0446270390856308,31.9793937885952,
20.4130908725821));
#23948=CARTESIAN_POINT('Ctrl Pts',(-9.58799343370268,31.6957292992602,18.0213273453348));
#23949=CARTESIAN_POINT('Ctrl Pts',(-16.9538986553872,31.4120648099249,11.3692298036081));
#23950=CARTESIAN_POINT('Ctrl Pts',(-20.3121095021436,31.1284003205899,2.02960514964943));
#23951=CARTESIAN_POINT('Ctrl Pts',(-18.8680961779327,30.8447358312547,-7.79014778567339));
#23952=CARTESIAN_POINT('Ctrl Pts',(-12.9645164222397,30.5610713419195,-15.7676464364222));
#23953=CARTESIAN_POINT('Ctrl Pts',(-3.99435877262015,30.2774068525844,-20.0190370340731));
#23954=CARTESIAN_POINT('Ctrl Pts',(2.61248231763768,30.0882971930276,-19.6957920450376));
#23955=CARTESIAN_POINT('Ctrl Pts',(5.68453878451291,29.9937423632492,-18.7651731818414));
#23956=CARTESIAN_POINT('Ctrl Pts',(2.35186803664952,53.8169203357015,19.4709214507763));
#23957=CARTESIAN_POINT('Ctrl Pts',(-0.835728231649532,53.7223655059232,
19.8559471824094));
#23958=CARTESIAN_POINT('Ctrl Pts',(-7.40054556370451,53.5332558463665,19.0307122490736));
#23959=CARTESIAN_POINT('Ctrl Pts',(-15.5017371483404,53.2495913570312,13.2895770872723));
#23960=CARTESIAN_POINT('Ctrl Pts',(-19.9368123714836,52.9659268676962,4.40843491954487));
#23961=CARTESIAN_POINT('Ctrl Pts',(-19.6595500301255,52.682262378361,-5.51566214186331));
#23962=CARTESIAN_POINT('Ctrl Pts',(-14.7343917686363,52.3985978890259,-14.1354555298595));
#23963=CARTESIAN_POINT('Ctrl Pts',(-6.3262002033585,52.1149333996907,-19.4138195597816));
#23964=CARTESIAN_POINT('Ctrl Pts',(3.57760114770736,51.8312689103556,-20.1026461221598));
#23965=CARTESIAN_POINT('Ctrl Pts',(12.6356091391944,51.5476044210204,-16.0392469268364));
#23966=CARTESIAN_POINT('Ctrl Pts',(18.706575861892,51.2639399316853,-8.18413602032115));
#23967=CARTESIAN_POINT('Ctrl Pts',(20.3552864600137,50.98027544235,1.60569624796426));
#23968=CARTESIAN_POINT('Ctrl Pts',(17.1920025198992,50.6966109530149,11.0159474565449));
#23969=CARTESIAN_POINT('Ctrl Pts',(9.96451717205493,50.4129464636797,17.8220196838587));
#23970=CARTESIAN_POINT('Ctrl Pts',(0.381416206021541,50.1292819743447,20.4149586840892));
#23971=CARTESIAN_POINT('Ctrl Pts',(-9.29185249869818,49.8456174850094,18.18178989617));
#23972=CARTESIAN_POINT('Ctrl Pts',(-16.7685220060165,49.5619529956743,11.6504368106559));
#23973=CARTESIAN_POINT('Ctrl Pts',(-20.2811042716596,49.2782885063392,2.36491412602784));
#23974=CARTESIAN_POINT('Ctrl Pts',(-18.999222715934,48.9946240170041,-7.47967540070289));
#23975=CARTESIAN_POINT('Ctrl Pts',(-13.2259149555241,48.7109595276689,-15.5560657764083));
#23976=CARTESIAN_POINT('Ctrl Pts',(-4.32599391300361,48.4272950383338,-19.9549939872915));
#23977=CARTESIAN_POINT('Ctrl Pts',(5.59659435599133,48.1436305489987,-19.6365511272388));
#23978=CARTESIAN_POINT('Ctrl Pts',(14.1961447789205,47.8599660596635,-14.6760172365503));
#23979=CARTESIAN_POINT('Ctrl Pts',(19.4397190995403,47.5763015703284,-6.24606514822754));
#23980=CARTESIAN_POINT('Ctrl Pts',(20.0877335925167,47.2926370809931,3.66046003101415));
#23981=CARTESIAN_POINT('Ctrl Pts',(15.9869972882849,47.0089725916581,12.7016505310532));
#23982=CARTESIAN_POINT('Ctrl Pts',(8.1069264091395,46.7253081023228,18.7401641591884));
#23983=CARTESIAN_POINT('Ctrl Pts',(-1.68962614120521,46.4416436129877,20.3484931141353));
#23984=CARTESIAN_POINT('Ctrl Pts',(-11.0867501821699,46.1579791236525,17.1464275845524));
#23985=CARTESIAN_POINT('Ctrl Pts',(-17.8629606435048,45.8743146343175,9.89093754720224));
#23986=CARTESIAN_POINT('Ctrl Pts',(-20.4163578047457,45.5906501449824,0.297224666641401));
#23987=CARTESIAN_POINT('Ctrl Pts',(-18.1433172327772,45.3069856556472,-9.36675228160036));
#23988=CARTESIAN_POINT('Ctrl Pts',(-11.5811869154352,45.023321166312,-16.8164240593439));
#23989=CARTESIAN_POINT('Ctrl Pts',(-2.28125791437836,44.7396566769769,-20.2906843364653));
#23990=CARTESIAN_POINT('Ctrl Pts',(7.557961658606,44.4559921876418,-18.9682161544255));
#23991=CARTESIAN_POINT('Ctrl Pts',(15.6104751166106,44.1723276983066,-13.1616516876741));
#23992=CARTESIAN_POINT('Ctrl Pts',(19.9726640389233,43.8886632089715,-4.24366583301215));
#23993=CARTESIAN_POINT('Ctrl Pts',(19.6133046678369,43.6049987196362,5.67752485864902));
#23994=CARTESIAN_POINT('Ctrl Pts',(14.6173497478612,43.321334230301,14.256545684796));
#23995=CARTESIAN_POINT('Ctrl Pts',(6.16584565219571,43.037669740966,19.465311605707));
#23996=CARTESIAN_POINT('Ctrl Pts',(-3.74326760165467,42.7540052516307,20.0724676155269));
#23997=CARTESIAN_POINT('Ctrl Pts',(-12.7674704238328,42.4703407622956,15.9344817138973));
#23998=CARTESIAN_POINT('Ctrl Pts',(-18.7734365163896,42.1866762729606,8.0295759464037));
#23999=CARTESIAN_POINT('Ctrl Pts',(-20.3413523332071,41.9030117836254,-1.7735258019853));
#24000=CARTESIAN_POINT('Ctrl Pts',(-17.1005617497612,41.6193472942903,-11.1573651171133));
#24001=CARTESIAN_POINT('Ctrl Pts',(-9.81718936609107,41.3356828049551,-17.9035974447674));
#24002=CARTESIAN_POINT('Ctrl Pts',(-0.213028248023332,41.05201831562,-20.41740991114));
#24003=CARTESIAN_POINT('Ctrl Pts',(9.44149286002567,40.7683538262848,-18.1045359257855));
#24004=CARTESIAN_POINT('Ctrl Pts',(16.8640400854962,40.4846893369497,-11.5117401164529));
#24005=CARTESIAN_POINT('Ctrl Pts',(20.2999193566913,40.2010248476145,-2.19756288324188));
#24006=CARTESIAN_POINT('Ctrl Pts',(18.9368870050839,39.9173603582794,7.63611937247311));
#24007=CARTESIAN_POINT('Ctrl Pts',(13.0971645961613,39.6336958689442,15.6646189885051));
#24008=CARTESIAN_POINT('Ctrl Pts',(4.16126558171192,39.350031379609,19.9899944290244));
#24009=CARTESIAN_POINT('Ctrl Pts',(-5.75835880695092,39.0663668902739,19.5897246628022));
#24010=CARTESIAN_POINT('Ctrl Pts',(-14.3167041421641,38.7827024009388,14.558433673293));
#24011=CARTESIAN_POINT('Ctrl Pts',(-19.4905730811527,38.4990379116037,6.08552129914113));
#24012=CARTESIAN_POINT('Ctrl Pts',(-20.0568602829488,38.2153734222685,-3.82601151385237));
#24013=CARTESIAN_POINT('Ctrl Pts',(-15.8816951549476,37.9317089329334,-12.8330731907587));
#24014=CARTESIAN_POINT('Ctrl Pts',(-7.95208893137916,37.6480444435982,-18.8063896094275));
#24015=CARTESIAN_POINT('Ctrl Pts',(1.85739530188323,37.3643799542631,-20.3338656237715));
#24016=CARTESIAN_POINT('Ctrl Pts',(11.2277903080687,37.0807154649279,-17.0544050999903));
#24017=CARTESIAN_POINT('Ctrl Pts',(17.9439297743379,36.7970509755928,-9.74327423211832));
#24018=CARTESIAN_POINT('Ctrl Pts',(20.4181147958306,36.5133864862576,-0.128828206773863));
#24019=CARTESIAN_POINT('Ctrl Pts',(18.0654467295916,36.2297219969225,9.51607287515306));
#24020=CARTESIAN_POINT('Ctrl Pts',(11.4420975477109,35.9460575075872,16.9113693183094));
#24021=CARTESIAN_POINT('Ctrl Pts',(2.11383047832578,35.6623930182522,20.308809154332));
#24022=CARTESIAN_POINT('Ctrl Pts',(-7.71414722191097,35.378728528917,18.905235809343));
#24023=CARTESIAN_POINT('Ctrl Pts',(-15.7184964718176,35.0950640395819,13.0324547770618));
#24024=CARTESIAN_POINT('Ctrl Pts',(-20.006984852839,34.8113995502467,4.07879455327383));
#24025=CARTESIAN_POINT('Ctrl Pts',(-19.5658115376498,34.5277350609116,-5.83909480780952));
#24026=CARTESIAN_POINT('Ctrl Pts',(-14.4992699637004,34.2440705715764,-14.3766191667262));
#24027=CARTESIAN_POINT('Ctrl Pts',(-6.00509355793826,33.9604060822413,-19.5155030180225));
#24028=CARTESIAN_POINT('Ctrl Pts',(3.90869056586123,33.6767415929061,-20.0409120165633));
#24029=CARTESIAN_POINT('Ctrl Pts',(12.8984573068486,33.393077103571,-15.8286381975024));
#24030=CARTESIAN_POINT('Ctrl Pts',(18.8390236931527,33.1094126142358,-7.87446730251712));
#24031=CARTESIAN_POINT('Ctrl Pts',(20.3260314896307,32.8257481249007,1.94123445067361));
#24032=CARTESIAN_POINT('Ctrl Pts',(17.0079616531857,32.5420836355655,11.2980220959072));
#24033=CARTESIAN_POINT('Ctrl Pts',(9.66918696430926,32.2584191462305,17.9839618479286));
#24034=CARTESIAN_POINT('Ctrl Pts',(0.0446387949955499,31.9747546568951,
20.4184626860802));
#24035=CARTESIAN_POINT('Ctrl Pts',(-9.59051658801136,31.6910901675601,18.0260697460044));
#24036=CARTESIAN_POINT('Ctrl Pts',(-16.9583601139928,31.4074256782248,11.3722216858637));
#24037=CARTESIAN_POINT('Ctrl Pts',(-20.3174548346148,31.1237611888899,2.03013923009681));
#24038=CARTESIAN_POINT('Ctrl Pts',(-18.8730612251852,30.8400966995547,-7.79219776225003));
#24039=CARTESIAN_POINT('Ctrl Pts',(-12.9679284853489,30.5564322102195,-15.7717958575954));
#24040=CARTESIAN_POINT('Ctrl Pts',(-3.99540909092099,30.2727677208844,-20.0243049703027));
#24041=CARTESIAN_POINT('Ctrl Pts',(2.61316846193303,30.0836580613276,-19.7009753762946));
#24042=CARTESIAN_POINT('Ctrl Pts',(5.68603466549838,29.9891032315492,-18.7701112193526));
#24043=CARTESIAN_POINT('Ctrl Pts',(2.35248676567306,53.8122812040015,19.4760438573182));
#24044=CARTESIAN_POINT('Ctrl Pts',(-0.835949472048931,53.7177263742231,
19.8611710477982));
#24045=CARTESIAN_POINT('Ctrl Pts',(-7.40249170726399,53.5286167146664,19.035718929201));
#24046=CARTESIAN_POINT('Ctrl Pts',(-15.5058158295368,53.2449522253312,13.2930734039672));
#24047=CARTESIAN_POINT('Ctrl Pts',(-19.9420572724581,52.9612877359961,4.40959470916045));
#24048=CARTESIAN_POINT('Ctrl Pts',(-19.6647222792197,52.6776232466609,-5.51711323126738));
#24049=CARTESIAN_POINT('Ctrl Pts',(-14.7382681313176,52.3939587573258,-14.1391743717067));
#24050=CARTESIAN_POINT('Ctrl Pts',(-6.32786456239355,52.1102942679906,-19.4189270621828));
#24051=CARTESIAN_POINT('Ctrl Pts',(3.57854237668436,51.8266297786555,-20.1079348466254));
#24052=CARTESIAN_POINT('Ctrl Pts',(12.6389333843715,51.5429652893203,-16.0434666272831));
#24053=CARTESIAN_POINT('Ctrl Pts',(18.7114973024933,51.2593007999852,-8.18628915173532));
#24054=CARTESIAN_POINT('Ctrl Pts',(20.3606416485524,50.97563631065,1.60611868416694));
#24055=CARTESIAN_POINT('Ctrl Pts',(17.19652549519,50.6919718213149,11.0188455976376));
#24056=CARTESIAN_POINT('Ctrl Pts',(9.96713869623779,50.4083073319797,17.8267084070514));
#24057=CARTESIAN_POINT('Ctrl Pts',(0.38151655146859,50.1246428426446,20.4203295731073));
#24058=CARTESIAN_POINT('Ctrl Pts',(-9.29429705474246,49.8409783533094,18.1865732698431));
#24059=CARTESIAN_POINT('Ctrl Pts',(-16.7729335686945,49.5573138639743,11.6535018770193));
#24060=CARTESIAN_POINT('Ctrl Pts',(-20.2864399454939,49.2736493746391,2.36553630173456));
#24061=CARTESIAN_POINT('Ctrl Pts',(-19.0042211446896,48.989984885304,-7.4816431982948));
#24062=CARTESIAN_POINT('Ctrl Pts',(-13.2293945080778,48.7063203959688,-15.5601583589236));
#24063=CARTESIAN_POINT('Ctrl Pts',(-4.3271320212667,48.4226559066337,-19.9602438660632));
#24064=CARTESIAN_POINT('Ctrl Pts',(5.5980667413947,48.1389914172986,-19.6417172281645));
#24065=CARTESIAN_POINT('Ctrl Pts',(14.1998795853142,47.8553269279634,-14.6798782906499));
#24066=CARTESIAN_POINT('Ctrl Pts',(19.4448334167225,47.5716624386283,-6.24770840028006));
#24067=CARTESIAN_POINT('Ctrl Pts',(20.0930183932152,47.2879979492931,3.66142304665942));
#24068=CARTESIAN_POINT('Ctrl Pts',(15.9912032428313,47.004333459958,12.7049921569905));
#24069=CARTESIAN_POINT('Ctrl Pts',(8.10905922766536,46.7206689706228,18.7450944332872));
#24070=CARTESIAN_POINT('Ctrl Pts',(-1.69007065812247,46.4370044812877,20.3538465170029));
#24071=CARTESIAN_POINT('Ctrl Pts',(-11.0896669504969,46.1533399919525,17.1509385689327));
#24072=CARTESIAN_POINT('Ctrl Pts',(-17.8676601376735,45.8696755026174,9.8935397140129));
#24073=CARTESIAN_POINT('Ctrl Pts',(-20.4217290618606,45.5860110132823,0.297302862278477));
#24074=CARTESIAN_POINT('Ctrl Pts',(-18.1480904848286,45.3023465239471,-9.36921654262662));
#24075=CARTESIAN_POINT('Ctrl Pts',(-11.5842337631254,45.0186820346119,-16.8208482244296));
#24076=CARTESIAN_POINT('Ctrl Pts',(-2.28185808130925,44.7350175452768,-20.296022530655));
#24077=CARTESIAN_POINT('Ctrl Pts',(7.55995005221281,44.4513530559417,-18.9732064258026));
#24078=CARTESIAN_POINT('Ctrl Pts',(15.6145820134597,44.1676885666065,-13.1651143334578));
#24079=CARTESIAN_POINT('Ctrl Pts',(19.9779185664375,43.8840240772714,-4.24478228191636));
#24080=CARTESIAN_POINT('Ctrl Pts',(19.6184646529456,43.6003595879362,5.67901853573306));
#24081=CARTESIAN_POINT('Ctrl Pts',(14.6211953673681,43.316695098601,14.2602963818193));
#24082=CARTESIAN_POINT('Ctrl Pts',(6.16746779962503,43.0330306092659,19.4704326559187));
#24083=CARTESIAN_POINT('Ctrl Pts',(-3.74425240280926,42.7493661199307,20.0777483999609));
#24084=CARTESIAN_POINT('Ctrl Pts',(-12.7708293660599,42.4657016305956,15.9386738523334));
#24085=CARTESIAN_POINT('Ctrl Pts',(-18.7783755439784,42.1820371412605,8.03168841510866));
#24086=CARTESIAN_POINT('Ctrl Pts',(-20.3467038574354,41.8983726519253,-1.77399239172543));
#24087=CARTESIAN_POINT('Ctrl Pts',(-17.1050606674842,41.6147081625902,-11.1603004632384));
#24088=CARTESIAN_POINT('Ctrl Pts',(-9.81977213079062,41.331043673255,-17.9083076299081));
#24089=CARTESIAN_POINT('Ctrl Pts',(-0.213084292764702,41.0473791839199,
-20.4227814450494));
#24090=CARTESIAN_POINT('Ctrl Pts',(9.44397678424884,40.7637146945847,-18.1092989750195));
#24091=CARTESIAN_POINT('Ctrl Pts',(16.8684767776899,40.4800502052496,-11.5147686936652));
#24092=CARTESIAN_POINT('Ctrl Pts',(20.3052599804853,40.1963857159144,-2.19814103118507));
#24093=CARTESIAN_POINT('Ctrl Pts',(18.9418690342016,39.9127212265793,7.63812832827719));
#24094=CARTESIAN_POINT('Ctrl Pts',(13.1006102762966,39.6290567372441,15.6687401298467));
#24095=CARTESIAN_POINT('Ctrl Pts',(4.16236035226682,39.345392247909,19.9952535159209));
#24096=CARTESIAN_POINT('Ctrl Pts',(-5.75987375031193,39.0617277585738,19.5948784443426));
#24097=CARTESIAN_POINT('Ctrl Pts',(-14.320470666033,38.7780632692387,14.5622637928079));
#24098=CARTESIAN_POINT('Ctrl Pts',(-19.4957007773038,38.4943987799036,6.08712231436083));
#24099=CARTESIAN_POINT('Ctrl Pts',(-20.0621369613127,38.2107342905684,-3.82701808376861));
#24100=CARTESIAN_POINT('Ctrl Pts',(-15.8858734059811,37.9270698012333,-12.8364493921527));
#24101=CARTESIAN_POINT('Ctrl Pts',(-7.95418101433831,37.6434053118981,-18.8113373065124));
#24102=CARTESIAN_POINT('Ctrl Pts',(1.85788395651131,37.359740822563,-20.3392151783517));
#24103=CARTESIAN_POINT('Ctrl Pts',(11.2307441820728,37.0760763332278,-17.0588918745468));
#24104=CARTESIAN_POINT('Ctrl Pts',(17.9486505703482,36.7924118438927,-9.74583755078384));
#24105=CARTESIAN_POINT('Ctrl Pts',(20.4234865151855,36.5087473545575,-0.128862099666414));
#24106=CARTESIAN_POINT('Ctrl Pts',(18.0701994950065,36.2250828652224,9.5185764203311));
#24107=CARTESIAN_POINT('Ctrl Pts',(11.4451078029419,35.9414183758872,16.91581846216));
#24108=CARTESIAN_POINT('Ctrl Pts',(2.11438659744718,35.6577538865521,20.3141521169065));
#24109=CARTESIAN_POINT('Ctrl Pts',(-7.7161767057437,35.3740893972169,18.9102095114761));
#24110=CARTESIAN_POINT('Ctrl Pts',(-15.7226317875749,35.0904249078818,13.0358834329508));
#24111=CARTESIAN_POINT('Ctrl Pts',(-20.0122484096652,34.8067604185466,4.07986762686163));
#24112=CARTESIAN_POINT('Ctrl Pts',(-19.5709590280071,34.5230959292115,-5.84063099168422));
#24113=CARTESIAN_POINT('Ctrl Pts',(-14.5030845180251,34.2394314398763,-14.3804014533863));
#24114=CARTESIAN_POINT('Ctrl Pts',(-6.00667341384557,33.9557669505412,-19.5206372729111));
#24115=CARTESIAN_POINT('Ctrl Pts',(3.90971888766891,33.672102461206,-20.0461844991202));
#24116=CARTESIAN_POINT('Ctrl Pts',(12.9018507095002,33.3884379718709,-15.8328024900789));
#24117=CARTESIAN_POINT('Ctrl Pts',(18.8439799765745,33.1047734825357,-7.87653896414892));
#24118=CARTESIAN_POINT('Ctrl Pts',(20.3313789816317,32.8211089932007,1.94174516187317));
#24119=CARTESIAN_POINT('Ctrl Pts',(17.0124362121671,32.5374445038654,11.300994447569));
#24120=CARTESIAN_POINT('Ctrl Pts',(9.67173078559361,32.2537800145304,17.9886931745006));
#24121=CARTESIAN_POINT('Ctrl Pts',(0.0446505509054691,31.9701155251951,
20.4238344995783));
#24122=CARTESIAN_POINT('Ctrl Pts',(-9.59303974232004,31.6864510358601,18.0308121466739));
#24123=CARTESIAN_POINT('Ctrl Pts',(-16.9628215725985,31.4027865465248,11.3752135681193));
#24124=CARTESIAN_POINT('Ctrl Pts',(-20.322800167086,31.1191220571898,2.03067331054418));
#24125=CARTESIAN_POINT('Ctrl Pts',(-18.8780262724377,30.8354575678546,-7.79424773882668));
#24126=CARTESIAN_POINT('Ctrl Pts',(-12.9713405484581,30.5517930785194,-15.7759452787685));
#24127=CARTESIAN_POINT('Ctrl Pts',(-3.99645940922183,30.2681285891843,-20.0295729065324));
#24128=CARTESIAN_POINT('Ctrl Pts',(2.61385460622837,30.0790189296275,-19.7061587075517));
#24129=CARTESIAN_POINT('Ctrl Pts',(5.68753054648386,29.9844640998491,-18.7750492568638));
#24130=CARTESIAN_POINT('Ctrl Pts',(2.3531054946966,53.8076420723014,19.4811662638601));
#24131=CARTESIAN_POINT('Ctrl Pts',(-0.83617071244833,53.713087242523,19.8663949131869));
#24132=CARTESIAN_POINT('Ctrl Pts',(-7.40443785082346,53.5239775829663,19.0407256093285));
#24133=CARTESIAN_POINT('Ctrl Pts',(-15.5098945107332,53.2403130936311,13.2965697206621));
#24134=CARTESIAN_POINT('Ctrl Pts',(-19.9473021734326,52.956648604296,4.41075449877604));
#24135=CARTESIAN_POINT('Ctrl Pts',(-19.669894528314,52.6729841149608,-5.51856432067145));
#24136=CARTESIAN_POINT('Ctrl Pts',(-14.7421444939989,52.3893196256257,-14.1428932135538));
#24137=CARTESIAN_POINT('Ctrl Pts',(-6.3295289214286,52.1056551362905,-19.424034564584));
#24138=CARTESIAN_POINT('Ctrl Pts',(3.57948360566135,51.8219906469554,-20.113223571091));
#24139=CARTESIAN_POINT('Ctrl Pts',(12.6422576295486,51.5383261576202,-16.0476863277298));
#24140=CARTESIAN_POINT('Ctrl Pts',(18.7164187430947,51.2546616682851,-8.18844228314949));
#24141=CARTESIAN_POINT('Ctrl Pts',(20.3659968370911,50.9709971789499,1.60654112036962));
#24142=CARTESIAN_POINT('Ctrl Pts',(17.2010484704808,50.6873326896148,11.0217437387303));
#24143=CARTESIAN_POINT('Ctrl Pts',(9.96976022042066,50.4036682002796,17.831397130244));
#24144=CARTESIAN_POINT('Ctrl Pts',(0.38161689691564,50.1200037109445,20.4257004621254));
#24145=CARTESIAN_POINT('Ctrl Pts',(-9.29674161078674,49.8363392216093,18.1913566435161));
#24146=CARTESIAN_POINT('Ctrl Pts',(-16.7773451313725,49.5526747322742,11.6565669433827));
#24147=CARTESIAN_POINT('Ctrl Pts',(-20.2917756193281,49.269010242939,2.36615847744129));
#24148=CARTESIAN_POINT('Ctrl Pts',(-19.0092195734451,48.9853457536039,-7.48361099588671));
#24149=CARTESIAN_POINT('Ctrl Pts',(-13.2328740606314,48.7016812642687,-15.5642509414388));
#24150=CARTESIAN_POINT('Ctrl Pts',(-4.32827012952978,48.4180167749336,-19.965493744835));
#24151=CARTESIAN_POINT('Ctrl Pts',(5.59953912679806,48.1343522855985,-19.6468833290901));
#24152=CARTESIAN_POINT('Ctrl Pts',(14.2036143917079,47.8506877962633,-14.6837393447495));
#24153=CARTESIAN_POINT('Ctrl Pts',(19.4499477339046,47.5670233069282,-6.24935165233257));
#24154=CARTESIAN_POINT('Ctrl Pts',(20.0983031939136,47.283358817593,3.66238606230469));
#24155=CARTESIAN_POINT('Ctrl Pts',(15.9954091973776,46.9996943282579,12.7083337829279));
#24156=CARTESIAN_POINT('Ctrl Pts',(8.11119204619121,46.7160298389227,18.7500247073859));
#24157=CARTESIAN_POINT('Ctrl Pts',(-1.69051517503973,46.4323653495876,20.3591999198705));
#24158=CARTESIAN_POINT('Ctrl Pts',(-11.0925837188238,46.1487008602524,17.155449553313));
#24159=CARTESIAN_POINT('Ctrl Pts',(-17.8723596318423,45.8650363709173,9.89614188082356));
#24160=CARTESIAN_POINT('Ctrl Pts',(-20.4271003189756,45.5813718815822,0.297381057915561));
#24161=CARTESIAN_POINT('Ctrl Pts',(-18.1528637368801,45.297707392247,-9.37168080365289));
#24162=CARTESIAN_POINT('Ctrl Pts',(-11.5872806108155,45.0140429029118,-16.8252723895153));
#24163=CARTESIAN_POINT('Ctrl Pts',(-2.28245824824014,44.7303784135767,-20.3013607248448));
#24164=CARTESIAN_POINT('Ctrl Pts',(7.56193844581962,44.4467139242416,-18.9781966971797));
#24165=CARTESIAN_POINT('Ctrl Pts',(15.6186889103088,44.1630494349064,-13.1685769792415));
#24166=CARTESIAN_POINT('Ctrl Pts',(19.9831730939516,43.8793849455713,-4.24589873082056));
#24167=CARTESIAN_POINT('Ctrl Pts',(19.6236246380542,43.5957204562361,5.68051221281708));
#24168=CARTESIAN_POINT('Ctrl Pts',(14.6250409868751,43.3120559669009,14.2640470788426));
#24169=CARTESIAN_POINT('Ctrl Pts',(6.16908994705435,43.0283914775658,19.4755537061303));
#24170=CARTESIAN_POINT('Ctrl Pts',(-3.74523720396384,42.7447269882306,20.083029184395));
#24171=CARTESIAN_POINT('Ctrl Pts',(-12.774188308287,42.4610624988955,15.9428659907695));
#24172=CARTESIAN_POINT('Ctrl Pts',(-18.7833145715672,42.1773980095604,8.03380088381365));
#24173=CARTESIAN_POINT('Ctrl Pts',(-20.3520553816638,41.8937335202252,-1.77445898146556));
#24174=CARTESIAN_POINT('Ctrl Pts',(-17.1095595852073,41.6100690308901,-11.1632358093634));
#24175=CARTESIAN_POINT('Ctrl Pts',(-9.82235489549016,41.3264045415549,-17.9130178150487));
#24176=CARTESIAN_POINT('Ctrl Pts',(-0.213140337506071,41.0427400522198,
-20.4281529789587));
#24177=CARTESIAN_POINT('Ctrl Pts',(9.44646070847201,40.7590755628846,-18.1140620242536));
#24178=CARTESIAN_POINT('Ctrl Pts',(16.8729134698836,40.4754110735495,-11.5177972708775));
#24179=CARTESIAN_POINT('Ctrl Pts',(20.3106006042792,40.1917465842143,-2.19871917912825));
#24180=CARTESIAN_POINT('Ctrl Pts',(18.9468510633194,39.9080820948792,7.64013728408127));
#24181=CARTESIAN_POINT('Ctrl Pts',(13.1040559564319,39.624417605544,15.6728612711884));
#24182=CARTESIAN_POINT('Ctrl Pts',(4.16345512282173,39.3407531162089,20.0005126028173));
#24183=CARTESIAN_POINT('Ctrl Pts',(-5.76138869367294,39.0570886268737,19.6000322258829));
#24184=CARTESIAN_POINT('Ctrl Pts',(-14.3242371899018,38.7734241375386,14.5660939123227));
#24185=CARTESIAN_POINT('Ctrl Pts',(-19.500828473455,38.4897596482035,6.08872332958053));
#24186=CARTESIAN_POINT('Ctrl Pts',(-20.0674136396766,38.2060951588683,-3.82802465368487));
#24187=CARTESIAN_POINT('Ctrl Pts',(-15.8900516570147,37.9224306695332,-12.8398255935468));
#24188=CARTESIAN_POINT('Ctrl Pts',(-7.95627309729745,37.638766180198,-18.8162850035974));
#24189=CARTESIAN_POINT('Ctrl Pts',(1.8583726111394,37.3551016908629,-20.344564732932));
#24190=CARTESIAN_POINT('Ctrl Pts',(11.2336980560769,37.0714372015277,-17.0633786491032));
#24191=CARTESIAN_POINT('Ctrl Pts',(17.9533713663584,36.7877727121926,-9.74840086944935));
#24192=CARTESIAN_POINT('Ctrl Pts',(20.4288582345403,36.5041082228574,-0.128895992558966));
#24193=CARTESIAN_POINT('Ctrl Pts',(18.0749522604215,36.2204437335223,9.52107996550914));
#24194=CARTESIAN_POINT('Ctrl Pts',(11.4481180581729,35.9367792441871,16.9202676060106));
#24195=CARTESIAN_POINT('Ctrl Pts',(2.11494271656859,35.653114754852,20.3194950794811));
#24196=CARTESIAN_POINT('Ctrl Pts',(-7.71820618957644,35.3694502655168,18.9151832136093));
#24197=CARTESIAN_POINT('Ctrl Pts',(-15.7267671033322,35.0857857761817,13.0393120888398));
#24198=CARTESIAN_POINT('Ctrl Pts',(-20.0175119664913,34.8021212868465,4.08094070044942));
#24199=CARTESIAN_POINT('Ctrl Pts',(-19.5761065183645,34.5184567975114,-5.84216717555893));
#24200=CARTESIAN_POINT('Ctrl Pts',(-14.5068990723497,34.2347923081762,-14.3841837400463));
#24201=CARTESIAN_POINT('Ctrl Pts',(-6.00825326975288,33.9511278188411,-19.5257715277998));
#24202=CARTESIAN_POINT('Ctrl Pts',(3.91074720947659,33.6674633295059,-20.0514569816771));
#24203=CARTESIAN_POINT('Ctrl Pts',(12.9052441121519,33.3837988401708,-15.8369667826554));
#24204=CARTESIAN_POINT('Ctrl Pts',(18.8489362599963,33.1001343508356,-7.87861062578073));
#24205=CARTESIAN_POINT('Ctrl Pts',(20.3367264736328,32.8164698615006,1.94225587307272));
#24206=CARTESIAN_POINT('Ctrl Pts',(17.0169107711485,32.5328053721653,11.3039667992308));
#24207=CARTESIAN_POINT('Ctrl Pts',(9.67427460687796,32.2491408828303,17.9934245010726));
#24208=CARTESIAN_POINT('Ctrl Pts',(0.0446623068153865,31.965476393495,20.4292063130764));
#24209=CARTESIAN_POINT('Ctrl Pts',(-9.59556289662872,31.68181190416,18.0355545473434));
#24210=CARTESIAN_POINT('Ctrl Pts',(-16.9672830312041,31.3981474148247,11.3782054503749));
#24211=CARTESIAN_POINT('Ctrl Pts',(-20.3281454995571,31.1144829254897,2.03120739099156));
#24212=CARTESIAN_POINT('Ctrl Pts',(-18.8829913196902,30.8308184361545,-7.79629771540332));
#24213=CARTESIAN_POINT('Ctrl Pts',(-12.9747526115673,30.5471539468193,-15.7800946999417));
#24214=CARTESIAN_POINT('Ctrl Pts',(-3.99750972752267,30.2634894574842,-20.034840842762));
#24215=CARTESIAN_POINT('Ctrl Pts',(2.61454075052372,30.0743797979274,-19.7113420388087));
#24216=CARTESIAN_POINT('Ctrl Pts',(5.68902642746934,29.979824968149,-18.779987294375));
#24217=CARTESIAN_POINT('Ctrl Pts',(-16.0055907617229,53.3985407440976,11.0068955121106));
#24218=CARTESIAN_POINT('Ctrl Pts',(-15.7241636754847,53.405578907796,11.4269621825034));
#24219=CARTESIAN_POINT('Ctrl Pts',(-15.4266115105903,53.4125516031049,11.8359629131523));
#24220=CARTESIAN_POINT('Ctrl Pts',(-15.1137275717132,53.4193356940546,12.2326234201433));
#24221=CARTESIAN_POINT('Ctrl Pts',(-15.1054377198822,53.419515438368,12.2431329299697));
#24222=CARTESIAN_POINT('Ctrl Pts',(-15.0971371083471,53.4196950502507,12.2536337754299));
#24223=CARTESIAN_POINT('Ctrl Pts',(-15.0888257523613,53.4198745274187,12.2641259325651));
#24224=CARTESIAN_POINT('Ctrl Pts',(-15.001977448899,53.4217499479369,12.3737621999095));
#24225=CARTESIAN_POINT('Ctrl Pts',(-14.9139555404305,53.4236107300246,12.4824502488336));
#24226=CARTESIAN_POINT('Ctrl Pts',(-14.8247766680273,53.425454406493,12.5901636011065));
#24227=CARTESIAN_POINT('Ctrl Pts',(-14.822300031799,53.425505608261,12.5931549687177));
#24228=CARTESIAN_POINT('Ctrl Pts',(-14.8207348582939,53.425537963323,12.5950452379927));
#24229=CARTESIAN_POINT('Ctrl Pts',(-14.8169494733024,53.4256161178981,12.599611475608));
#24230=CARTESIAN_POINT('Ctrl Pts',(-14.8002200270243,53.425961520748,12.6197918871251));
#24231=CARTESIAN_POINT('Ctrl Pts',(-14.7834791325836,53.4263056291537,12.639902918942));
#24232=CARTESIAN_POINT('Ctrl Pts',(-14.7667273158845,53.4266484710351,12.6599447206894));
#24233=CARTESIAN_POINT('Ctrl Pts',(-14.7228319843549,53.4275468307962,12.7124609073186));
#24234=CARTESIAN_POINT('Ctrl Pts',(-14.6788616844506,53.4284364946861,12.7645017376923));
#24235=CARTESIAN_POINT('Ctrl Pts',(-14.6348271681082,53.4293179590744,12.816071163396));
#24236=CARTESIAN_POINT('Ctrl Pts',(-14.5131482675626,53.43175367602,12.9585709917717));
#24237=CARTESIAN_POINT('Ctrl Pts',(-14.3909792528833,53.4341275498779,13.0974712309498));
#24238=CARTESIAN_POINT('Ctrl Pts',(-14.2685326139258,53.4364530798533,13.2328591732691));
#24239=CARTESIAN_POINT('Ctrl Pts',(-14.0943906804485,53.4397604167449,13.4254060512049));
#24240=CARTESIAN_POINT('Ctrl Pts',(-13.9196898451925,53.4429706073858,13.6108475674916));
#24241=CARTESIAN_POINT('Ctrl Pts',(-13.7449897530424,53.4461167172075,13.7894531459944));
#24242=CARTESIAN_POINT('Ctrl Pts',(-13.674011636823,53.4473949360442,13.8620180047325));
#24243=CARTESIAN_POINT('Ctrl Pts',(-13.60303303691,53.4486625623674,13.9334545394267));
#24244=CARTESIAN_POINT('Ctrl Pts',(-13.5320890625498,53.449921753149,14.0037810711015));
#24245=CARTESIAN_POINT('Ctrl Pts',(-13.3924578987428,53.4524000788402,14.1421969908862));
#24246=CARTESIAN_POINT('Ctrl Pts',(-13.2529529498464,53.4548566976991,14.2763095157674));
#24247=CARTESIAN_POINT('Ctrl Pts',(-13.1138334094786,53.4572907818032,14.4062715517664));
#24248=CARTESIAN_POINT('Ctrl Pts',(-13.076706278662,53.4579403710608,14.4409547997054));
#24249=CARTESIAN_POINT('Ctrl Pts',(-13.0396064794504,53.4585883460113,14.4753424775523));
#24250=CARTESIAN_POINT('Ctrl Pts',(-13.0025388089858,53.459234368232,14.5094377846696));
#24251=CARTESIAN_POINT('Ctrl Pts',(-12.8235052122154,53.4623545988889,14.6741151272085));
#24252=CARTESIAN_POINT('Ctrl Pts',(-12.6452237099542,53.4654340361861,14.8319676815982));
#24253=CARTESIAN_POINT('Ctrl Pts',(-12.4681913640252,53.4684667187063,14.9833336965059));
#24254=CARTESIAN_POINT('Ctrl Pts',(-12.2864117826522,53.4715807245456,15.1387586877957));
#24255=CARTESIAN_POINT('Ctrl Pts',(-12.1059492051597,53.4746454320225,15.2873447669732));
#24256=CARTESIAN_POINT('Ctrl Pts',(-11.9272867384365,53.4776545778988,15.4294623171681));
#24257=CARTESIAN_POINT('Ctrl Pts',(-11.7458083268791,53.480711151693,15.5738198184207));
#24258=CARTESIAN_POINT('Ctrl Pts',(-11.5661870609498,53.4837103970614,15.711503474158));
#24259=CARTESIAN_POINT('Ctrl Pts',(-11.3888749146235,53.4866459747737,15.8429028850195));
#24260=CARTESIAN_POINT('Ctrl Pts',(-11.2074833288118,53.4896490916359,15.9773254161586));
#24261=CARTESIAN_POINT('Ctrl Pts',(-11.0285082295754,53.4925855762415,16.1051714237653));
#24262=CARTESIAN_POINT('Ctrl Pts',(-10.8523790222644,53.4954488976648,16.2268563780406));
#24263=CARTESIAN_POINT('Ctrl Pts',(-10.7966149609243,53.4963554504957,16.2653829084098));
#24264=CARTESIAN_POINT('Ctrl Pts',(-10.7411357801427,53.4972546713243,16.3032918224977));
#24265=CARTESIAN_POINT('Ctrl Pts',(-10.6859540348375,53.4981463583092,16.3405962199872));
#24266=CARTESIAN_POINT('Ctrl Pts',(-10.5056373385662,53.5010601126735,16.4624953312691));
#24267=CARTESIAN_POINT('Ctrl Pts',(-10.3285095705421,53.503888830805,16.5779389234133));
#24268=CARTESIAN_POINT('Ctrl Pts',(-10.1549852560491,53.5066298749269,16.6873683178014));
#24269=CARTESIAN_POINT('Ctrl Pts',(-9.97673606912055,53.5094455546055,16.799777351848));
#24270=CARTESIAN_POINT('Ctrl Pts',(-9.80228913973664,53.5121687200546,16.905840493545));
#24271=CARTESIAN_POINT('Ctrl Pts',(-9.63203912857873,53.5147966049368,17.0060265380535));
#24272=CARTESIAN_POINT('Ctrl Pts',(-9.45941551134819,53.5174611274877,17.1076093648707));
#24273=CARTESIAN_POINT('Ctrl Pts',(-9.2911064223578,53.5200276937014,17.2031503551999));
#24274=CARTESIAN_POINT('Ctrl Pts',(-9.12747056757651,53.5224935226011,17.293124193304));
#24275=CARTESIAN_POINT('Ctrl Pts',(-8.9606116783062,53.5250079194115,17.3848701905948));
#24276=CARTESIAN_POINT('Ctrl Pts',(-8.79861173460713,53.5274175708901,17.4708278815992));
#24277=CARTESIAN_POINT('Ctrl Pts',(-8.64179983335796,53.5297196428979,17.5514815653238));
#24278=CARTESIAN_POINT('Ctrl Pts',(-8.5217590240702,53.531481898088,17.6132226282738));
#24279=CARTESIAN_POINT('Ctrl Pts',(-8.40475733867205,53.5331811136886,17.6718551664352));
#24280=CARTESIAN_POINT('Ctrl Pts',(-8.29092387847546,53.5348160655559,17.7275874752824));
#24281=CARTESIAN_POINT('Ctrl Pts',(-8.13898767571088,53.5369982743544,17.8019747016999));
#24282=CARTESIAN_POINT('Ctrl Pts',(-7.99269789314639,53.5390667481526,17.8711951358255));
#24283=CARTESIAN_POINT('Ctrl Pts',(-7.85232130877835,53.5410244230351,17.935712869338));
#24284=CARTESIAN_POINT('Ctrl Pts',(-7.71066777363445,53.5429999061189,18.0008174953885));
#24285=CARTESIAN_POINT('Ctrl Pts',(-7.57503524269878,53.5448625622939,18.0611337500757));
#24286=CARTESIAN_POINT('Ctrl Pts',(-7.44565561967724,53.5466153455145,18.117105984607));
#24287=CARTESIAN_POINT('Ctrl Pts',(-7.32581813932385,53.5482388556148,18.1689500957532));
#24288=CARTESIAN_POINT('Ctrl Pts',(-7.21134462467286,53.5497680993124,18.2170671212217));
#24289=CARTESIAN_POINT('Ctrl Pts',(-7.10239042630308,53.5512054121188,18.2617827197678));
#24290=CARTESIAN_POINT('Ctrl Pts',(-6.98751773019651,53.552720801151,18.3089273129993));
#24291=CARTESIAN_POINT('Ctrl Pts',(-6.87878051977868,53.5541339967335,18.3522918734759));
#24292=CARTESIAN_POINT('Ctrl Pts',(-6.77633357707681,53.5554477771312,18.39223093747));
#24293=CARTESIAN_POINT('Ctrl Pts',(-6.71118351135425,53.5562832620857,18.4176297690553));
#24294=CARTESIAN_POINT('Ctrl Pts',(-6.64857669705638,53.5570785424659,18.441642412548));
#24295=CARTESIAN_POINT('Ctrl Pts',(-6.58854669340746,53.5578343479424,18.4643510738077));
#24296=CARTESIAN_POINT('Ctrl Pts',(2.35308711660641,55.6631561682667,19.4810141131675));
#24297=CARTESIAN_POINT('Ctrl Pts',(-0.836177570637163,55.5686013384883,
19.86624137102));
#24298=CARTESIAN_POINT('Ctrl Pts',(-7.40437233443277,55.3794916789315,19.040577712698));
#24299=CARTESIAN_POINT('Ctrl Pts',(-15.5097781103957,55.0958271895964,13.2964668168065));
#24300=CARTESIAN_POINT('Ctrl Pts',(-19.9471456815097,54.8121627002612,4.41072023820918));
#24301=CARTESIAN_POINT('Ctrl Pts',(-19.6697430247666,54.5284982109261,-5.51852151147492));
#24302=CARTESIAN_POINT('Ctrl Pts',(-14.7420297594324,54.2448337215909,-14.1427836181502));
#24303=CARTESIAN_POINT('Ctrl Pts',(-6.32948010341479,53.9611692322558,-19.4238840093808));
#24304=CARTESIAN_POINT('Ctrl Pts',(3.57945598289861,53.6775047429206,-20.1130676885921));
#24305=CARTESIAN_POINT('Ctrl Pts',(12.6421595856548,53.3938402535855,-16.0475619479634));
#24306=CARTESIAN_POINT('Ctrl Pts',(18.716273712003,53.1101757642503,-8.18837881994133));
#24307=CARTESIAN_POINT('Ctrl Pts',(20.3658389755175,52.8265112749152,1.60652866949811));
#24308=CARTESIAN_POINT('Ctrl Pts',(17.2009151616198,52.54284678558,11.0216583145532));
#24309=CARTESIAN_POINT('Ctrl Pts',(9.96968294609888,52.2591822962449,17.8312589283967));
#24310=CARTESIAN_POINT('Ctrl Pts',(0.381613941123223,51.9755178069097,20.4255421529369));
#24311=CARTESIAN_POINT('Ctrl Pts',(-9.29666955748432,51.6918533175746,18.1912156516937));
#24312=CARTESIAN_POINT('Ctrl Pts',(-16.7772150983034,51.4081888282394,11.6564765993009));
#24313=CARTESIAN_POINT('Ctrl Pts',(-20.2916183484425,51.1245243389043,2.36614013857206));
#24314=CARTESIAN_POINT('Ctrl Pts',(-19.0090722426265,50.8408598495692,-7.48355299426692));
#24315=CARTESIAN_POINT('Ctrl Pts',(-13.2327714994836,50.557195360234,-15.5641303109225));
#24316=CARTESIAN_POINT('Ctrl Pts',(-4.3282365833005,50.2735308708989,-19.96533900255));
#24317=CARTESIAN_POINT('Ctrl Pts',(5.59949572763116,49.9898663815637,-19.646731056189));
#24318=CARTESIAN_POINT('Ctrl Pts',(14.2035043067966,49.7062018922286,-14.683625538629));
#24319=CARTESIAN_POINT('Ctrl Pts',(19.4497969873469,49.4225374028934,-6.24930321681794));
#24320=CARTESIAN_POINT('Ctrl Pts',(20.0981474222916,49.1388729135583,3.66235767703155));
#24321=CARTESIAN_POINT('Ctrl Pts',(15.9952852251765,48.8552084242231,12.7082352871608));
#24322=CARTESIAN_POINT('Ctrl Pts',(8.11112918050874,48.571543934888,18.7498793855759));
#24323=CARTESIAN_POINT('Ctrl Pts',(-1.69050207272523,48.2878794455528,20.35904212617));
#24324=CARTESIAN_POINT('Ctrl Pts',(-11.0924977459054,48.0042149562177,17.1553165902359));
#24325=CARTESIAN_POINT('Ctrl Pts',(-17.8722211123635,47.7205504668825,9.89606518091128));
#24326=CARTESIAN_POINT('Ctrl Pts',(-20.4269419990139,47.4368859775474,0.297378753067758));
#24327=CARTESIAN_POINT('Ctrl Pts',(-18.1527230433581,47.1532214882123,-9.37160816856904));
#24328=CARTESIAN_POINT('Ctrl Pts',(-11.5871908037557,46.8695569988771,-16.8251419854719));
#24329=CARTESIAN_POINT('Ctrl Pts',(-2.28244055807874,46.585892509542,-20.3012033794262));
#24330=CARTESIAN_POINT('Ctrl Pts',(7.56187983711918,46.3022280202068,-18.9780496069259));
#24331=CARTESIAN_POINT('Ctrl Pts',(15.618567857874,46.0185635308717,-13.1684749163659));
#24332=CARTESIAN_POINT('Ctrl Pts',(19.9830182146419,45.7348990415365,-4.24586582304055));
#24333=CARTESIAN_POINT('Ctrl Pts',(19.6234725454198,45.4512345522014,5.6804681860849));
#24334=CARTESIAN_POINT('Ctrl Pts',(14.6249276356951,45.1675700628662,14.2639365255409));
#24335=CARTESIAN_POINT('Ctrl Pts',(6.1690421336071,44.8839055735311,19.4754027611177));
#24336=CARTESIAN_POINT('Ctrl Pts',(-3.74520817655413,44.6002410841959,20.082873531152));
#24337=CARTESIAN_POINT('Ctrl Pts',(-12.7740893021154,44.3165765948608,15.9427424258048));
#24338=CARTESIAN_POINT('Ctrl Pts',(-18.7831689917446,44.0329121055256,8.03373861794982));
#24339=CARTESIAN_POINT('Ctrl Pts',(-20.351897643337,43.7492476161905,-1.77444522854548));
#24340=CARTESIAN_POINT('Ctrl Pts',(-17.1094269777999,43.4655831268553,-11.163149288857));
#24341=CARTESIAN_POINT('Ctrl Pts',(-9.82227876746288,43.1819186375202,-17.9128789804492));
#24342=CARTESIAN_POINT('Ctrl Pts',(-0.213138685564806,42.898254148185,-20.4279946508386));
#24343=CARTESIAN_POINT('Ctrl Pts',(9.44638749380751,42.6145896588499,-18.1139216314637));
#24344=CARTESIAN_POINT('Ctrl Pts',(16.8727826965986,42.3309251695147,-11.5177080023473));
#24345=CARTESIAN_POINT('Ctrl Pts',(20.3104431872471,42.0472606801796,-2.19870213798534));
#24346=CARTESIAN_POINT('Ctrl Pts',(18.9467042160094,41.7635961908444,7.64007806930176));
#24347=CARTESIAN_POINT('Ctrl Pts',(13.1039543936255,41.4799317015093,15.6727397988915));
#24348=CARTESIAN_POINT('Ctrl Pts',(4.16342285401973,41.1962672121741,20.0003575891181));
#24349=CARTESIAN_POINT('Ctrl Pts',(-5.76134404010869,40.912602722839,19.5998803161013));
#24350=CARTESIAN_POINT('Ctrl Pts',(-14.3241261700974,40.6289382335039,14.5659810180111));
#24351=CARTESIAN_POINT('Ctrl Pts',(-19.5006773325508,40.3452737441687,6.08867613901365));
#24352=CARTESIAN_POINT('Ctrl Pts',(-20.0672581074617,40.0616092548336,-3.82799498463215));
#24353=CARTESIAN_POINT('Ctrl Pts',(-15.8899285013867,39.7779447654984,-12.8397260786543));
#24354=CARTESIAN_POINT('Ctrl Pts',(-7.95621143231152,39.4942802761632,-18.8161391682379));
#24355=CARTESIAN_POINT('Ctrl Pts',(1.85835820784766,39.2106157868282,-20.3444070526613));
#24356=CARTESIAN_POINT('Ctrl Pts',(11.2336109894543,38.926951297493,-17.0632463996203));
#24357=CARTESIAN_POINT('Ctrl Pts',(17.9532322189983,38.6432868081578,-9.74832531460192));
#24358=CARTESIAN_POINT('Ctrl Pts',(20.4286999009559,38.3596223188227,-0.12889499355195));
#24359=CARTESIAN_POINT('Ctrl Pts',(18.0748121707474,38.0759578294876,9.52100617250831));
#24360=CARTESIAN_POINT('Ctrl Pts',(11.4480293296981,37.7922933401524,16.9201364657096));
#24361=CARTESIAN_POINT('Ctrl Pts',(2.11492632471884,37.5086288508173,20.3193375935092));
#24362=CARTESIAN_POINT('Ctrl Pts',(-7.71814636969478,37.2249643614821,18.9150366117471));
#24363=CARTESIAN_POINT('Ctrl Pts',(-15.726645213299,36.941299872147,13.0392110278167));
#24364=CARTESIAN_POINT('Ctrl Pts',(-20.017356820919,36.6576353828118,4.08090907120032));
#24365=CARTESIAN_POINT('Ctrl Pts',(-19.5759547942569,36.3739708934767,-5.84212189597385));
#24366=CARTESIAN_POINT('Ctrl Pts',(-14.5067866363524,36.0903064041415,-14.3840722555241));
#24367=CARTESIAN_POINT('Ctrl Pts',(-6.00820670381315,35.8066419148064,-19.5256201937797));
#24368=CARTESIAN_POINT('Ctrl Pts',(3.91071690116573,35.5229774254712,-20.0513015727259));
#24369=CARTESIAN_POINT('Ctrl Pts',(12.9051440864865,35.2393129361361,-15.836844039274));
#24370=CARTESIAN_POINT('Ctrl Pts',(18.8487901790361,34.9556484468009,-7.87854956109791));
#24371=CARTESIAN_POINT('Ctrl Pts',(20.3365688392524,34.6719839574659,1.94224081642136));
#24372=CARTESIAN_POINT('Ctrl Pts',(17.0167789114055,34.3883194681306,11.3038791944104));
#24373=CARTESIAN_POINT('Ctrl Pts',(9.67419956761905,34.1046549787955,17.9932850304986));
#24374=CARTESIAN_POINT('Ctrl Pts',(0.0446620780017708,33.8209904894603,
20.4290480022488));
#24375=CARTESIAN_POINT('Ctrl Pts',(-9.59548876001614,33.5373260001252,18.0354147123321));
#24376=CARTESIAN_POINT('Ctrl Pts',(-16.9671510611812,33.2536615107901,11.3781173646993));
#24377=CARTESIAN_POINT('Ctrl Pts',(-20.327988873431,32.9699970214549,2.03119144706522));
#24378=CARTESIAN_POINT('Ctrl Pts',(-18.882843118214,32.6863325321198,-7.79623688916886));
#24379=CARTESIAN_POINT('Ctrl Pts',(-12.974655776204,32.4026680427846,-15.7799732044501));
#24380=CARTESIAN_POINT('Ctrl Pts',(-3.99747079481186,32.1190035534495,-20.0346838394028));
#24381=CARTESIAN_POINT('Ctrl Pts',(2.61450742368379,31.9298938938927,-19.7111920003019));
#24382=CARTESIAN_POINT('Ctrl Pts',(5.68898199535994,31.8353390641143,-18.7798406199905));
#24383=CARTESIAN_POINT('Ctrl Pts',(2.35247451361281,55.6585629685637,19.4759424235221));
#24384=CARTESIAN_POINT('Ctrl Pts',(-0.835954044174774,55.5640081387853,
19.8610686863525));
#24385=CARTESIAN_POINT('Ctrl Pts',(-7.4024480296698,55.3748984792284,19.0356203314463));
#24386=CARTESIAN_POINT('Ctrl Pts',(-15.5057382293109,55.0912339898934,13.2930048013961));
#24387=CARTESIAN_POINT('Ctrl Pts',(-19.9419529445085,54.8075695005581,4.40957186878231));
#24388=CARTESIAN_POINT('Ctrl Pts',(-19.6646212768537,54.5239050112231,-5.51708469180273));
#24389=CARTESIAN_POINT('Ctrl Pts',(-14.7381916416059,54.2402405218879,-14.1391013081035));
#24390=CARTESIAN_POINT('Ctrl Pts',(-6.32783201705067,53.9565760325528,-19.4188266920463));
#24391=CARTESIAN_POINT('Ctrl Pts',(3.578523961509,53.6729115432176,-20.1078309249584));
#24392=CARTESIAN_POINT('Ctrl Pts',(12.6388680217749,53.3892470538825,-16.043383707438));
#24393=CARTESIAN_POINT('Ctrl Pts',(18.7114006150979,53.1055825645473,-8.18624684292945));
#24394=CARTESIAN_POINT('Ctrl Pts',(20.3605364075023,52.8219180752122,1.60611038358585));
#24395=CARTESIAN_POINT('Ctrl Pts',(17.1964366226151,52.5382535858769,11.0187886481856));
#24396=CARTESIAN_POINT('Ctrl Pts',(9.96708718002274,52.2545890965418,17.8266162724855));
#24397=CARTESIAN_POINT('Ctrl Pts',(0.381514580940291,51.9709246072066,20.4202240336472));
#24398=CARTESIAN_POINT('Ctrl Pts',(-9.29424901920701,51.6872601178715,18.1864792752938));
#24399=CARTESIAN_POINT('Ctrl Pts',(-16.7728468799808,51.4035956285364,11.6534416476308));
#24400=CARTESIAN_POINT('Ctrl Pts',(-20.2863350982357,51.1199311392012,2.36552407582162));
#24401=CARTESIAN_POINT('Ctrl Pts',(-19.0041229241428,50.8362666498662,-7.48160453054787));
#24402=CARTESIAN_POINT('Ctrl Pts',(-13.2293261339785,50.552602160531,-15.5600779385785));
#24403=CARTESIAN_POINT('Ctrl Pts',(-4.32710965711362,50.2689376711959,-19.9601407045388));
#24404=CARTESIAN_POINT('Ctrl Pts',(5.59803780861646,49.9852731818607,-19.641615712896));
#24405=CARTESIAN_POINT('Ctrl Pts',(14.1998061953725,49.7016086925256,-14.6798024199021));
#24406=CARTESIAN_POINT('Ctrl Pts',(19.4447329190163,49.4179442031904,-6.24767610993663));
#24407=CARTESIAN_POINT('Ctrl Pts',(20.0929145454661,49.1342797138553,3.6614041231438));
#24408=CARTESIAN_POINT('Ctrl Pts',(15.9911205946964,48.8506152245201,12.7049264931452));
#24409=CARTESIAN_POINT('Ctrl Pts',(8.10901731720995,48.566950735185,18.7449975520795));
#24410=CARTESIAN_POINT('Ctrl Pts',(-1.69006192324604,48.2832862458497,20.3537413212014));
#24411=CARTESIAN_POINT('Ctrl Pts',(-11.0896096352173,47.9996217565146,17.1508499268804));
#24412=CARTESIAN_POINT('Ctrl Pts',(-17.8675677913534,47.7159572671794,9.89348858073751));
#24413=CARTESIAN_POINT('Ctrl Pts',(-20.4216235152184,47.4322927778444,0.297301325713269));
#24414=CARTESIAN_POINT('Ctrl Pts',(-18.1479966891463,47.1486282885093,-9.36916811923689));
#24415=CARTESIAN_POINT('Ctrl Pts',(-11.5841738917515,46.8649637991741,-16.8207612883998));
#24416=CARTESIAN_POINT('Ctrl Pts',(-2.2818462878682,46.581299309839,-20.2959176337082));
#24417=CARTESIAN_POINT('Ctrl Pts',(7.55991097974546,46.2976348205038,-18.9731083656324));
#24418=CARTESIAN_POINT('Ctrl Pts',(15.6145013118357,46.0139703311687,-13.16504629154));
#24419=CARTESIAN_POINT('Ctrl Pts',(19.9778153135633,45.7303058418335,-4.24476034339613));
#24420=CARTESIAN_POINT('Ctrl Pts',(19.6183632578549,45.4466413524984,5.67898918457795));
#24421=CARTESIAN_POINT('Ctrl Pts',(14.621119799914,45.1629768631631,14.2602226796174));
#24422=CARTESIAN_POINT('Ctrl Pts',(6.1674359239932,44.8793123738281,19.4703320259092));
#24423=CARTESIAN_POINT('Ctrl Pts',(-3.74423305120258,44.5956478844928,20.0776446311312));
#24424=CARTESIAN_POINT('Ctrl Pts',(-12.7707633619448,44.3119833951578,15.9385914756894));
#24425=CARTESIAN_POINT('Ctrl Pts',(-18.7782784907623,44.0283189058226,8.03164690453235));
#24426=CARTESIAN_POINT('Ctrl Pts',(-20.3465986985498,43.7446544164875,-1.77398322311195));
#24427=CARTESIAN_POINT('Ctrl Pts',(-17.1049722625451,43.4609899271523,-11.1602427829002));
#24428=CARTESIAN_POINT('Ctrl Pts',(-9.81972137877189,43.1773254378172,-17.9082150735074));
#24429=CARTESIAN_POINT('Ctrl Pts',(-0.213083191470515,42.893660948482,-20.4226758929682));
#24430=CARTESIAN_POINT('Ctrl Pts',(9.443927974472,42.6099964591469,-18.1092053798253));
#24431=CARTESIAN_POINT('Ctrl Pts',(16.868389595499,42.3263319698117,-11.5147091813111));
#24432=CARTESIAN_POINT('Ctrl Pts',(20.3051550357961,42.0426674804766,-2.19812967042301));
#24433=CARTESIAN_POINT('Ctrl Pts',(18.941771135994,41.7590029911413,7.63808885175711));
#24434=CARTESIAN_POINT('Ctrl Pts',(13.1005425677583,41.4753385018062,15.6686591483147));
#24435=CARTESIAN_POINT('Ctrl Pts',(4.16233883973193,41.191674012471,19.9951501734537));
#24436=CARTESIAN_POINT('Ctrl Pts',(-5.75984398126879,40.9080095231359,19.5947771711538));
#24437=CARTESIAN_POINT('Ctrl Pts',(-14.3203966528292,40.6243450338009,14.5621885299326));
#24438=CARTESIAN_POINT('Ctrl Pts',(-19.4956000167,40.3406805444657,6.08709085398259));
#24439=CARTESIAN_POINT('Ctrl Pts',(-20.0620332731684,40.0570160551306,-3.82699830439993));
#24440=CARTESIAN_POINT('Ctrl Pts',(-15.8857913022283,39.7733515657954,-12.8363830488904));
#24441=CARTESIAN_POINT('Ctrl Pts',(-7.95413990434726,39.4896870764602,-18.8112400829384));
#24442=CARTESIAN_POINT('Ctrl Pts',(1.85787435431672,39.2060225871252,-20.3391100581702));
#24443=CARTESIAN_POINT('Ctrl Pts',(11.2306861376571,38.92235809779,-17.0588037082239));
#24444=CARTESIAN_POINT('Ctrl Pts',(17.9485578054405,38.6386936084548,-9.74578718088502));
#24445=CARTESIAN_POINT('Ctrl Pts',(20.4233809594614,38.3550291191197,-0.128861433661739));
#24446=CARTESIAN_POINT('Ctrl Pts',(18.0701061018895,38.0713646297846,9.51852722499672));
#24447=CARTESIAN_POINT('Ctrl Pts',(11.4450486506248,37.7877001404493,16.9157310352918));
#24448=CARTESIAN_POINT('Ctrl Pts',(2.11437566954724,37.5040356511143,20.3140471262575));
#24449=CARTESIAN_POINT('Ctrl Pts',(-7.71613682582219,37.2203711617791,18.9101117769003));
#24450=CARTESIAN_POINT('Ctrl Pts',(-15.7225505275519,36.9367066724439,13.0358160589347));
#24451=CARTESIAN_POINT('Ctrl Pts',(-20.0121449792825,36.6530421831088,4.07984654069534));
#24452=CARTESIAN_POINT('Ctrl Pts',(-19.570857878601,36.3693776937737,-5.84060080529386));
#24453=CARTESIAN_POINT('Ctrl Pts',(-14.5030095606927,36.0857132044385,-14.3803271303707));
#24454=CARTESIAN_POINT('Ctrl Pts',(-6.00664236988544,35.8020487151034,-19.5205363835633));
#24455=CARTESIAN_POINT('Ctrl Pts',(3.90969868212814,35.5183842257682,-20.0460808931517));
#24456=CARTESIAN_POINT('Ctrl Pts',(12.9017840257226,35.2347197364331,-15.8327206611571));
#24457=CARTESIAN_POINT('Ctrl Pts',(18.8438825892667,34.9510552470979,-7.87649825435995));
#24458=CARTESIAN_POINT('Ctrl Pts',(20.3312738920437,34.6673907577629,1.94173512410548));
#24459=CARTESIAN_POINT('Ctrl Pts',(17.0123483056708,34.3837262684276,11.3009360443548));
#24460=CARTESIAN_POINT('Ctrl Pts',(9.67168075942046,34.1000617790925,17.988600194117));
#24461=CARTESIAN_POINT('Ctrl Pts',(0.0446503983630494,33.8163972897572,
20.4237289590255));
#24462=CARTESIAN_POINT('Ctrl Pts',(-9.59299031791114,33.5327328004222,18.0307189233321));
#24463=CARTESIAN_POINT('Ctrl Pts',(-16.9627335925823,33.2490683110871,11.375154844335));
#24464=CARTESIAN_POINT('Ctrl Pts',(-20.3226957496675,32.9654038217519,2.03066268125984));
#24465=CARTESIAN_POINT('Ctrl Pts',(-18.8779274714526,32.6817393324168,-7.79420718800329));
#24466=CARTESIAN_POINT('Ctrl Pts',(-12.9712759915485,32.3980748430816,-15.7758642817733));
#24467=CARTESIAN_POINT('Ctrl Pts',(-3.99643345408108,32.1144103537465,-20.0294682376252));
#24468=CARTESIAN_POINT('Ctrl Pts',(2.61383238833494,31.9253006941897,-19.7060586818794));
#24469=CARTESIAN_POINT('Ctrl Pts',(5.68750092507729,31.8307458644113,-18.7749514739398));
#24470=CARTESIAN_POINT('Ctrl Pts',(2.35186191061921,55.6539697688606,19.4708707338767));
#24471=CARTESIAN_POINT('Ctrl Pts',(-0.835730517712384,55.5594149390822,
19.855896001685));
#24472=CARTESIAN_POINT('Ctrl Pts',(-7.40052372490683,55.3703052795254,19.0306629501947));
#24473=CARTESIAN_POINT('Ctrl Pts',(-15.5016983482262,55.0866407901903,13.2895427859857));
#24474=CARTESIAN_POINT('Ctrl Pts',(-19.9367602075072,54.8029763008551,4.40842349935545));
#24475=CARTESIAN_POINT('Ctrl Pts',(-19.6594995289409,54.51931181152,-5.51564787213054));
#24476=CARTESIAN_POINT('Ctrl Pts',(-14.7343535237793,54.2356473221848,-14.1354189980568));
#24477=CARTESIAN_POINT('Ctrl Pts',(-6.32618393068655,53.9519828328497,-19.4137693747118));
#24478=CARTESIAN_POINT('Ctrl Pts',(3.5775919401194,53.6683183435145,-20.1025941613248));
#24479=CARTESIAN_POINT('Ctrl Pts',(12.6355764578951,53.3846538541794,-16.0392054669125));
#24480=CARTESIAN_POINT('Ctrl Pts',(18.7065275181928,53.1009893648442,-8.18411486591757));
#24481=CARTESIAN_POINT('Ctrl Pts',(20.355233839487,52.8173248755091,1.60569209767359));
#24482=CARTESIAN_POINT('Ctrl Pts',(17.1919580836104,52.5336603861739,11.015918981818));
#24483=CARTESIAN_POINT('Ctrl Pts',(9.9644914139466,52.2499958968388,17.8219736165744));
#24484=CARTESIAN_POINT('Ctrl Pts',(0.381415220757358,51.9663314075036,20.4149059143575));
#24485=CARTESIAN_POINT('Ctrl Pts',(-9.29182848092971,51.6826669181685,18.181742898894));
#24486=CARTESIAN_POINT('Ctrl Pts',(-16.7684786616583,51.3990024288333,11.6504066959607));
#24487=CARTESIAN_POINT('Ctrl Pts',(-20.2810518480289,51.1153379394982,2.36490801307118));
#24488=CARTESIAN_POINT('Ctrl Pts',(-18.9991736056591,50.8316734501631,-7.47965606682882));
#24489=CARTESIAN_POINT('Ctrl Pts',(-13.2258807684735,50.5480089608279,-15.5560255662346));
#24490=CARTESIAN_POINT('Ctrl Pts',(-4.32598273092673,50.2643444714928,-19.9549424065277));
#24491=CARTESIAN_POINT('Ctrl Pts',(5.59657988960176,49.9806799821576,-19.636500369603));
#24492=CARTESIAN_POINT('Ctrl Pts',(14.1961080839485,49.6970154928225,-14.6759793011752));
#24493=CARTESIAN_POINT('Ctrl Pts',(19.4396688506857,49.4133510034873,-6.24604900305533));
#24494=CARTESIAN_POINT('Ctrl Pts',(20.0876816686406,49.1296865141522,3.66045056925605));
#24495=CARTESIAN_POINT('Ctrl Pts',(15.9869559642162,48.846022024817,12.7016176991295));
#24496=CARTESIAN_POINT('Ctrl Pts',(8.10690545391116,48.5623575354819,18.7401157185831));
#24497=CARTESIAN_POINT('Ctrl Pts',(-1.68962177376686,48.2786930461467,20.3484405162329));
#24498=CARTESIAN_POINT('Ctrl Pts',(-11.0867215245292,47.9950285568116,17.1463832635249));
#24499=CARTESIAN_POINT('Ctrl Pts',(-17.8629144703433,47.7113640674764,9.89091198056374));
#24500=CARTESIAN_POINT('Ctrl Pts',(-20.4163050314229,47.4276995781413,0.297223898358779));
#24501=CARTESIAN_POINT('Ctrl Pts',(-18.1432703349345,47.1440350888062,-9.36672806990475));
#24502=CARTESIAN_POINT('Ctrl Pts',(-11.5811569797474,46.860370599471,-16.8163805913277));
#24503=CARTESIAN_POINT('Ctrl Pts',(-2.28125201765766,46.5767061101359,-20.2906318879902));
#24504=CARTESIAN_POINT('Ctrl Pts',(7.55794212237173,46.2930416208007,-18.9681671243389));
#24505=CARTESIAN_POINT('Ctrl Pts',(15.6104347657974,46.0093771314656,-13.1616176667141));
#24506=CARTESIAN_POINT('Ctrl Pts',(19.9726124124846,45.7257126421304,-4.2436548637517));
#24507=CARTESIAN_POINT('Ctrl Pts',(19.61325397029,45.4420481527953,5.67751018307102));
#24508=CARTESIAN_POINT('Ctrl Pts',(14.617311964133,45.1583836634601,14.256508833694));
#24509=CARTESIAN_POINT('Ctrl Pts',(6.1658297143793,44.874719174125,19.4652612907007));
#24510=CARTESIAN_POINT('Ctrl Pts',(-3.74325792585103,44.5910546847898,20.0724157311104));
#24511=CARTESIAN_POINT('Ctrl Pts',(-12.7674374217743,44.3073901954547,15.934440525574));
#24512=CARTESIAN_POINT('Ctrl Pts',(-18.77338798978,44.0237257061195,8.02955519111489));
#24513=CARTESIAN_POINT('Ctrl Pts',(-20.3412997537626,43.7400612167844,-1.77352121767841));
#24514=CARTESIAN_POINT('Ctrl Pts',(-17.1005175472903,43.4563967274492,-11.1573362769433));
#24515=CARTESIAN_POINT('Ctrl Pts',(-9.81716399008091,43.1727322381141,-17.9035511665657));
#24516=CARTESIAN_POINT('Ctrl Pts',(-0.213027697376223,42.8890677487789,
-20.4173571350978));
#24517=CARTESIAN_POINT('Ctrl Pts',(9.44146845513648,42.6054032594438,-18.1044891281869));
#24518=CARTESIAN_POINT('Ctrl Pts',(16.8639964943994,42.3217387701086,-11.5117103602749));
#24519=CARTESIAN_POINT('Ctrl Pts',(20.2998668843451,42.0380742807735,-2.19755720286068));
#24520=CARTESIAN_POINT('Ctrl Pts',(18.9368380559786,41.7544097914383,7.63609963421245));
#24521=CARTESIAN_POINT('Ctrl Pts',(13.0971307418911,41.4707453021032,15.6645784977378));
#24522=CARTESIAN_POINT('Ctrl Pts',(4.16125482544413,41.187080812768,19.9899427577892));
#24523=CARTESIAN_POINT('Ctrl Pts',(-5.75834392242889,40.9034163234329,19.5896740262063));
#24524=CARTESIAN_POINT('Ctrl Pts',(-14.3166671355611,40.6197518340978,14.5583960418542));
#24525=CARTESIAN_POINT('Ctrl Pts',(-19.4905227008492,40.3360873447626,6.08550556895152));
#24526=CARTESIAN_POINT('Ctrl Pts',(-20.056808438875,40.0524228554275,-3.82600162416772));
#24527=CARTESIAN_POINT('Ctrl Pts',(-15.8816541030699,39.7687583660923,-12.8330400191265));
#24528=CARTESIAN_POINT('Ctrl Pts',(-7.95206837638299,39.4850938767571,-18.8063409976389));
#24529=CARTESIAN_POINT('Ctrl Pts',(1.85739050078578,39.2014293874221,-20.3338130636791));
#24530=CARTESIAN_POINT('Ctrl Pts',(11.22776128586,38.9177648980869,-17.0543610168275));
#24531=CARTESIAN_POINT('Ctrl Pts',(17.9438833918827,38.6341004087517,-9.74324904716811));
#24532=CARTESIAN_POINT('Ctrl Pts',(20.418062017967,38.3504359194166,-0.128827873771525));
#24533=CARTESIAN_POINT('Ctrl Pts',(18.0654000330317,38.0667714300815,9.51604827748511));
#24534=CARTESIAN_POINT('Ctrl Pts',(11.4420679715514,37.7831069407463,16.911325604874));
#24535=CARTESIAN_POINT('Ctrl Pts',(2.11382501437564,37.4994424514112,20.3087566590058));
#24536=CARTESIAN_POINT('Ctrl Pts',(-7.7141272819496,37.215777962076,18.9051869420536));
#24537=CARTESIAN_POINT('Ctrl Pts',(-15.7184558418048,36.9321134727409,13.0324210900526));
#24538=CARTESIAN_POINT('Ctrl Pts',(-20.0069331376461,36.6484489834057,4.07878401019037));
#24539=CARTESIAN_POINT('Ctrl Pts',(-19.5657609629451,36.3647844940706,-5.83907971461386));
#24540=CARTESIAN_POINT('Ctrl Pts',(-14.4992324850331,36.0811200047354,-14.3765820052173));
#24541=CARTESIAN_POINT('Ctrl Pts',(-6.00507803595772,35.7974555154003,-19.515452573347));
#24542=CARTESIAN_POINT('Ctrl Pts',(3.90868046309055,35.5137910260651,-20.0408602135774));
#24543=CARTESIAN_POINT('Ctrl Pts',(12.8984239649587,35.23012653673,-15.8285972830403));
#24544=CARTESIAN_POINT('Ctrl Pts',(18.8389749994973,34.9464620473948,-7.87444694762198));
#24545=CARTESIAN_POINT('Ctrl Pts',(20.3259789448351,34.6627975580598,1.94122943178962));
#24546=CARTESIAN_POINT('Ctrl Pts',(17.0079176999362,34.3791330687245,11.2979928942992));
#24547=CARTESIAN_POINT('Ctrl Pts',(9.66916195122188,34.0954685793894,17.9839153577354));
#24548=CARTESIAN_POINT('Ctrl Pts',(0.0446387187243297,33.8118040900542,
20.4184099158022));
#24549=CARTESIAN_POINT('Ctrl Pts',(-9.59049187580613,33.5281396007191,18.026023134332));
#24550=CARTESIAN_POINT('Ctrl Pts',(-16.9583161239834,33.244475111384,11.3721923239707));
#24551=CARTESIAN_POINT('Ctrl Pts',(-20.3174026259039,32.9608106220488,2.03013391545447));
#24552=CARTESIAN_POINT('Ctrl Pts',(-18.8730118246912,32.6771461327137,-7.79217748683771));
#24553=CARTESIAN_POINT('Ctrl Pts',(-12.9678962068931,32.3934816433785,-15.7717553590965));
#24554=CARTESIAN_POINT('Ctrl Pts',(-3.9953961133503,32.1098171540434,-20.0242526358475));
#24555=CARTESIAN_POINT('Ctrl Pts',(2.6131573529861,31.9207074944866,-19.7009253634569));
#24556=CARTESIAN_POINT('Ctrl Pts',(5.68601985479465,31.8261526647082,-18.7700623278891));
#24557=CARTESIAN_POINT('Ctrl Pts',(2.35124930762562,55.6493765691575,19.4657990442313));
#24558=CARTESIAN_POINT('Ctrl Pts',(-0.835506991249996,55.5548217393791,
19.8507233170175));
#24559=CARTESIAN_POINT('Ctrl Pts',(-7.39859942014385,55.3657120798223,19.025705568943));
#24560=CARTESIAN_POINT('Ctrl Pts',(-15.4976584671414,55.0820475904872,13.2860807705753));
#24561=CARTESIAN_POINT('Ctrl Pts',(-19.931567470506,54.798383101152,4.40727512992858));
#24562=CARTESIAN_POINT('Ctrl Pts',(-19.654377781028,54.5147186118169,-5.51421105245834));
#24563=CARTESIAN_POINT('Ctrl Pts',(-14.7305154059527,54.2310541224818,-14.13173668801));
#24564=CARTESIAN_POINT('Ctrl Pts',(-6.32453584432243,53.9473896331466,-19.4087120573774));
#24565=CARTESIAN_POINT('Ctrl Pts',(3.57665991872979,53.6637251438114,-20.0973573976911));
#24566=CARTESIAN_POINT('Ctrl Pts',(12.6322848940153,53.3800606544763,-16.035027226387));
#24567=CARTESIAN_POINT('Ctrl Pts',(18.7016544212876,53.0963961651411,-8.18198288890569));
#24568=CARTESIAN_POINT('Ctrl Pts',(20.3499312714717,52.812731675806,1.60527381176133));
#24569=CARTESIAN_POINT('Ctrl Pts',(17.1874795446057,52.5290671864708,11.0130493154504));
#24570=CARTESIAN_POINT('Ctrl Pts',(9.96189564787046,52.2454026971357,17.8173309606632));
#24571=CARTESIAN_POINT('Ctrl Pts',(0.381315860574426,51.9617382078005,20.4095877950678));
#24572=CARTESIAN_POINT('Ctrl Pts',(-9.2894079426524,51.6780737184654,18.1770065224941));
#24573=CARTESIAN_POINT('Ctrl Pts',(-16.7641104433357,51.3944092291302,11.6473717442906));
#24574=CARTESIAN_POINT('Ctrl Pts',(-20.2757685978221,51.1107447397951,2.36429195032073));
#24575=CARTESIAN_POINT('Ctrl Pts',(-18.9942242871754,50.82708025046,-7.47770760310978));
#24576=CARTESIAN_POINT('Ctrl Pts',(-13.2224354029684,50.5434157611248,-15.5519731938906));
#24577=CARTESIAN_POINT('Ctrl Pts',(-4.32485580473984,50.2597512717897,-19.9497441085165));
#24578=CARTESIAN_POINT('Ctrl Pts',(5.59512197058706,49.9760867824545,-19.6313850263099));
#24579=CARTESIAN_POINT('Ctrl Pts',(14.1924099725245,49.6924222931194,-14.6721561824483));
#24580=CARTESIAN_POINT('Ctrl Pts',(19.4346047823551,49.4087578037842,-6.24442189617403));
#24581=CARTESIAN_POINT('Ctrl Pts',(20.0824487918151,49.1250933144491,3.6594970153683));
#24582=CARTESIAN_POINT('Ctrl Pts',(15.982791333736,48.8414288251139,12.6983089051138));
#24583=CARTESIAN_POINT('Ctrl Pts',(8.10479359061236,48.5577643357788,18.7352338850867));
#24584=CARTESIAN_POINT('Ctrl Pts',(-1.68918162428767,48.2740998464436,20.3431397112644));
#24585=CARTESIAN_POINT('Ctrl Pts',(-11.0838334138411,47.9904353571085,17.1419166001694));
#24586=CARTESIAN_POINT('Ctrl Pts',(-17.8582611493331,47.7067708677733,9.88833538038999));
#24587=CARTESIAN_POINT('Ctrl Pts',(-20.4109865476274,47.4231063784382,0.297146471004289));
#24588=CARTESIAN_POINT('Ctrl Pts',(-18.1385439807228,47.1394418891031,-9.3642880205726));
#24589=CARTESIAN_POINT('Ctrl Pts',(-11.5781400677432,46.8557773997679,-16.8119998942556));
#24590=CARTESIAN_POINT('Ctrl Pts',(-2.28065774744712,46.5721129104328,-20.2853461422722));
#24591=CARTESIAN_POINT('Ctrl Pts',(7.55597326499801,46.2884484210976,-18.9632258830455));
#24592=CARTESIAN_POINT('Ctrl Pts',(15.6063682197591,46.0047839317625,-13.1581890418883));
#24593=CARTESIAN_POINT('Ctrl Pts',(19.967409511406,45.7211194424273,-4.24254938410727));
#24594=CARTESIAN_POINT('Ctrl Pts',(19.6081446827251,45.4374549530922,5.67603118156409));
#24595=CARTESIAN_POINT('Ctrl Pts',(14.6135041283519,45.153790463757,14.2527949877705));
#24596=CARTESIAN_POINT('Ctrl Pts',(6.16422350476539,44.8701259744219,19.4601905554922));
#24597=CARTESIAN_POINT('Ctrl Pts',(-3.74228280049948,44.5864614850867,20.0671868310897));
#24598=CARTESIAN_POINT('Ctrl Pts',(-12.7641114816037,44.3027969957516,15.9302895754586));
#24599=CARTESIAN_POINT('Ctrl Pts',(-18.7684974887977,44.0191325064164,8.02746347769743));
#24600=CARTESIAN_POINT('Ctrl Pts',(-20.3360008089754,43.7354680170813,-1.77305921224488));
#24601=CARTESIAN_POINT('Ctrl Pts',(-17.0960628320355,43.4518035277461,-11.1544297709865));
#24602=CARTESIAN_POINT('Ctrl Pts',(-9.81460660138991,43.168139038411,-17.8988872596239));
#24603=CARTESIAN_POINT('Ctrl Pts',(-0.212972203281932,42.8844745490758,
-20.4120383772274));
#24604=CARTESIAN_POINT('Ctrl Pts',(9.43900893580097,42.6008100597407,-18.0997728765485));
#24605=CARTESIAN_POINT('Ctrl Pts',(16.8596033932998,42.3171455704055,-11.5087115392387));
#24606=CARTESIAN_POINT('Ctrl Pts',(20.2945787328941,42.0334810810704,-2.19698473529835));
#24607=CARTESIAN_POINT('Ctrl Pts',(18.9319049759631,41.7498165917352,7.6341104166678));
#24608=CARTESIAN_POINT('Ctrl Pts',(13.093718916024,41.4661521024001,15.6604978471609));
#24609=CARTESIAN_POINT('Ctrl Pts',(4.16017081115633,41.1824876130649,19.9847353421248));
#24610=CARTESIAN_POINT('Ctrl Pts',(-5.75684386358899,40.8988231237298,19.5845708812588));
#24611=CARTESIAN_POINT('Ctrl Pts',(-14.3129376182929,40.6151586343947,14.5546035537758));
#24612=CARTESIAN_POINT('Ctrl Pts',(-19.4854453849984,40.3314941450595,6.08392028392046));
#24613=CARTESIAN_POINT('Ctrl Pts',(-20.0515836045816,40.0478296557244,-3.8250049439355));
#24614=CARTESIAN_POINT('Ctrl Pts',(-15.8775169039115,39.7641651663892,-12.8296969893626));
#24615=CARTESIAN_POINT('Ctrl Pts',(-7.94999684841872,39.480500677054,-18.8014419123395));
#24616=CARTESIAN_POINT('Ctrl Pts',(1.85690664725484,39.196836187719,-20.3285160691879));
#24617=CARTESIAN_POINT('Ctrl Pts',(11.2248364340628,38.9131716983838,-17.049918325431));
#24618=CARTESIAN_POINT('Ctrl Pts',(17.9392089783248,38.6295072090486,-9.7407109134512));
#24619=CARTESIAN_POINT('Ctrl Pts',(20.4127430764725,38.3458427197135,-0.128794313881315));
#24620=CARTESIAN_POINT('Ctrl Pts',(18.0606939641738,38.0621782303784,9.51356932997351));
#24621=CARTESIAN_POINT('Ctrl Pts',(11.4390872924781,37.7785137410432,16.9069201744562));
#24622=CARTESIAN_POINT('Ctrl Pts',(2.11327435920404,37.4948492517081,20.3034661917541));
#24623=CARTESIAN_POINT('Ctrl Pts',(-7.712117738077,37.2111847623729,18.9002621072068));
#24624=CARTESIAN_POINT('Ctrl Pts',(-15.7143611560578,36.9275202730378,13.0290261211706));
#24625=CARTESIAN_POINT('Ctrl Pts',(-20.0017212960097,36.6438557837026,4.07772147968539));
#24626=CARTESIAN_POINT('Ctrl Pts',(-19.5606640472892,36.3601912943675,-5.83755862393387));
#24627=CARTESIAN_POINT('Ctrl Pts',(-14.4954554093735,36.0765268050323,-14.3728368800639));
#24628=CARTESIAN_POINT('Ctrl Pts',(-6.00351370203,35.7928623156972,-19.5103687631306));
#24629=CARTESIAN_POINT('Ctrl Pts',(3.90766224405295,35.509197826362,-20.0356395340032));
#24630=CARTESIAN_POINT('Ctrl Pts',(12.8950639041948,35.2255333370269,-15.8244739049234));
#24631=CARTESIAN_POINT('Ctrl Pts',(18.8340674097279,34.9418688476917,-7.87239564088401));
#24632=CARTESIAN_POINT('Ctrl Pts',(20.3206839976264,34.6582043583567,1.94072373947375));
#24633=CARTESIAN_POINT('Ctrl Pts',(17.0034870942015,34.3745398690214,11.2950497442436));
#24634=CARTESIAN_POINT('Ctrl Pts',(9.6666431430233,34.0908753796863,17.9792305213538));
#24635=CARTESIAN_POINT('Ctrl Pts',(0.04462703908561,33.8072108903511,20.4130908725788));
#24636=CARTESIAN_POINT('Ctrl Pts',(-9.58799343370113,33.523546401016,18.0213273453319));
#24637=CARTESIAN_POINT('Ctrl Pts',(-16.9538986553845,33.2398819116809,11.3692298036064));
#24638=CARTESIAN_POINT('Ctrl Pts',(-20.3121095021403,32.9562174223457,2.0296051496491));
#24639=CARTESIAN_POINT('Ctrl Pts',(-18.8680961779298,32.6725529330106,-7.79014778567214));
#24640=CARTESIAN_POINT('Ctrl Pts',(-12.9645164222377,32.3888884436754,-15.7676464364197));
#24641=CARTESIAN_POINT('Ctrl Pts',(-3.99435877261951,32.1052239543403,-20.0190370340698));
#24642=CARTESIAN_POINT('Ctrl Pts',(2.61248231763726,31.9161142947835,-19.6957920450345));
#24643=CARTESIAN_POINT('Ctrl Pts',(5.684538784512,31.8215594650051,-18.7651731818384));
#24644=CARTESIAN_POINT('Ctrl Pts',(2.32499489361428,55.4525251533119,19.2484409165708));
#24645=CARTESIAN_POINT('Ctrl Pts',(-0.825927285719014,55.3579703235335,
19.6290368312674));
#24646=CARTESIAN_POINT('Ctrl Pts',(-7.31612921601654,55.1688606639768,18.813246372444));
#24647=CARTESIAN_POINT('Ctrl Pts',(-15.3245207063658,54.8851961746416,13.1377086815575));
#24648=CARTESIAN_POINT('Ctrl Pts',(-19.7090215990246,54.6015316853065,4.35805929734841));
#24649=CARTESIAN_POINT('Ctrl Pts',(-19.4348742990482,54.3178671959714,-5.45263306650719));
#24650=CARTESIAN_POINT('Ctrl Pts',(-14.5660246419556,54.0342027066362,-13.9739234002933));
#24651=CARTESIAN_POINT('Ctrl Pts',(-6.25390357157437,53.750538217301,-19.1919698858997));
#24652=CARTESIAN_POINT('Ctrl Pts',(3.53671614488966,53.4668737279659,-19.8729246705337));
#24653=CARTESIAN_POINT('Ctrl Pts',(12.491217870594,53.1832092386308,-15.8559597752955));
#24654=CARTESIAN_POINT('Ctrl Pts',(18.492807411069,52.8995447492956,-8.0906124455394));
#24655=CARTESIAN_POINT('Ctrl Pts',(20.1226783565312,52.6158802599605,1.58734727266439));
#24656=CARTESIAN_POINT('Ctrl Pts',(16.9955421586899,52.3322157706253,10.8900636139818));
#24657=CARTESIAN_POINT('Ctrl Pts',(9.85064853032163,52.0485512812902,17.6183599930405));
#24658=CARTESIAN_POINT('Ctrl Pts',(0.37705756702019,51.764886791955,20.1816683969376));
#24659=CARTESIAN_POINT('Ctrl Pts',(-9.18567058791066,51.4812223026199,17.9740189624988));
#24660=CARTESIAN_POINT('Ctrl Pts',(-16.5769010866546,51.1975578132847,11.5173023870012));
#24661=CARTESIAN_POINT('Ctrl Pts',(-20.0493435889592,50.9138933239496,2.33788926101594));
#24662=CARTESIAN_POINT('Ctrl Pts',(-18.782110637875,50.6302288346144,-7.39420201515054));
#24663=CARTESIAN_POINT('Ctrl Pts',(-13.0747768813237,50.3465643452793,-15.3783000934356));
#24664=CARTESIAN_POINT('Ctrl Pts',(-4.27655896815896,50.0628998559441,-19.7269599080372));
#24665=CARTESIAN_POINT('Ctrl Pts',(5.53263972709995,49.779235366609,-19.4121560280371));
#24666=CARTESIAN_POINT('Ctrl Pts',(14.0339194829231,49.4955708772738,-14.5083082370103));
#24667=CARTESIAN_POINT('Ctrl Pts',(19.2175732824715,49.2119063879387,-6.17468874411822));
#24668=CARTESIAN_POINT('Ctrl Pts',(19.8581826421499,48.9282418986035,3.61863042017902));
#24669=CARTESIAN_POINT('Ctrl Pts',(15.8043071702995,48.6445774092684,12.5565034472994));
#24670=CARTESIAN_POINT('Ctrl Pts',(8.01428516352118,48.3609129199332,18.5260124495264));
#24671=CARTESIAN_POINT('Ctrl Pts',(-1.67031807517956,48.0772484305981,20.1159623554698));
#24672=CARTESIAN_POINT('Ctrl Pts',(-10.9600572414944,47.7935839412629,16.9504881706475));
#24673=CARTESIAN_POINT('Ctrl Pts',(-17.6588331060421,47.5099194519278,9.77790965865729));
#24674=CARTESIAN_POINT('Ctrl Pts',(-20.18305152782,47.2262549625926,0.293828155811846));
#24675=CARTESIAN_POINT('Ctrl Pts',(-17.9359859430751,46.9425904732575,-9.25971447776634));
#24676=CARTESIAN_POINT('Ctrl Pts',(-11.4488438389931,46.6589259839223,-16.6242557340227));
#24677=CARTESIAN_POINT('Ctrl Pts',(-2.2551890241383,46.3752614945872,-20.0588141829296));
#24678=CARTESIAN_POINT('Ctrl Pts',(7.47159366326693,46.0915970052521,-18.7514583990392));
#24679=CARTESIAN_POINT('Ctrl Pts',(15.4320876752591,45.8079325159169,-13.0112479779224));
#24680=CARTESIAN_POINT('Ctrl Pts',(19.7444280366068,45.5242680265818,-4.19517168506042));
#24681=CARTESIAN_POINT('Ctrl Pts',(19.3891752156577,45.2406035372466,5.61264540269537));
#24682=CARTESIAN_POINT('Ctrl Pts',(14.4503111663073,44.9569390479115,14.0936301624802));
#24683=CARTESIAN_POINT('Ctrl Pts',(6.09538594988381,44.6732745585763,19.2428733322712));
#24684=CARTESIAN_POINT('Ctrl Pts',(-3.70049171400454,44.3896100692412,19.8430911159138));
#24685=CARTESIAN_POINT('Ctrl Pts',(-12.6215711885806,44.105945579906,15.7523917133707));
#24686=CARTESIAN_POINT('Ctrl Pts',(-18.5589045895573,43.8222810905709,7.93781861694916));
#24687=CARTESIAN_POINT('Ctrl Pts',(-20.1089031752381,43.5386166012357,-1.75325897937906));
#24688=CARTESIAN_POINT('Ctrl Pts',(-16.9051464639723,43.2549521119006,-11.02986522998));
#24689=CARTESIAN_POINT('Ctrl Pts',(-9.70500422891889,42.9712876225654,-17.6990055335474));
#24690=CARTESIAN_POINT('Ctrl Pts',(-0.210593884955166,42.6876231332303,
-20.1840916113531));
#24691=CARTESIAN_POINT('Ctrl Pts',(9.33360096427893,42.4039586438951,-17.8976478063316));
#24692=CARTESIAN_POINT('Ctrl Pts',(16.6713276318887,42.12029415456,-11.3801906376871));
#24693=CARTESIAN_POINT('Ctrl Pts',(20.0679436707092,41.8366296652248,-2.17245041119846));
#24694=CARTESIAN_POINT('Ctrl Pts',(18.7204872610169,41.5529651758897,7.54885823618261));
#24695=CARTESIAN_POINT('Ctrl Pts',(12.9474978074302,41.2693006865546,15.4856128224382));
#24696=CARTESIAN_POINT('Ctrl Pts',(4.11371305596487,40.9856361972194,19.7615603850772));
#24697=CARTESIAN_POINT('Ctrl Pts',(-5.69255562759324,40.7019717078843,19.3658646692227));
#24698=CARTESIAN_POINT('Ctrl Pts',(-14.1531011639442,40.4183072185491,14.3920683504143));
#24699=CARTESIAN_POINT('Ctrl Pts',(-19.2678461342498,40.134642729214,6.01597949687477));
#24700=CARTESIAN_POINT('Ctrl Pts',(-19.8276621348665,39.8509782398788,-3.78229007684054));
#24701=CARTESIAN_POINT('Ctrl Pts',(-15.7002083685513,39.5673137505437,-12.686424285195));
#24702=CARTESIAN_POINT('Ctrl Pts',(-7.8612170785216,39.2836492612085,-18.5914811137912));
#24703=CARTESIAN_POINT('Ctrl Pts',(1.83617006735736,38.9999847718734,-20.1015020195678));
#24704=CARTESIAN_POINT('Ctrl Pts',(11.0994856427547,38.7163202825382,-16.859517265584));
#24705=CARTESIAN_POINT('Ctrl Pts',(17.7388769687032,38.4326557932031,-9.63193375415516));
#24706=CARTESIAN_POINT('Ctrl Pts',(20.1847884409948,38.148991303868,-0.12735603287229));
#24707=CARTESIAN_POINT('Ctrl Pts',(17.8590052988363,37.8653268145328,9.4073287223333));
#24708=CARTESIAN_POINT('Ctrl Pts',(11.3113439036215,37.5816623251977,16.7181160136924));
#24709=CARTESIAN_POINT('Ctrl Pts',(2.08967485184964,37.2979978358625,20.0767318809684));
#24710=CARTESIAN_POINT('Ctrl Pts',(-7.62599442925154,37.0143333465273,18.6891977566313));
#24711=CARTESIAN_POINT('Ctrl Pts',(-15.5388746240397,36.7306688571922,12.8835274547979));
#24712=CARTESIAN_POINT('Ctrl Pts',(-19.7783566544479,36.447004367857,4.03218445804355));
#24713=CARTESIAN_POINT('Ctrl Pts',(-19.3422248048934,36.163339878522,-5.77236902336261));
#24714=CARTESIAN_POINT('Ctrl Pts',(-14.3335807382467,35.8796753891867,-14.2123315163459));
#24715=CARTESIAN_POINT('Ctrl Pts',(-5.93647081941352,35.5960108998517,-19.2924911824296));
#24716=CARTESIAN_POINT('Ctrl Pts',(3.86402428529894,35.3123464105164,-19.8118961236782));
#24717=CARTESIAN_POINT('Ctrl Pts',(12.7510613000282,35.0286819211814,-15.6477576999141));
#24718=CARTESIAN_POINT('Ctrl Pts',(18.6237421338962,34.7450174318461,-7.78448249497116));
#24719=CARTESIAN_POINT('Ctrl Pts',(20.093757688683,34.4613529425111,1.91905121165081));
#24720=CARTESIAN_POINT('Ctrl Pts',(16.813603991288,34.1776884531758,11.1689147418606));
#24721=CARTESIAN_POINT('Ctrl Pts',(9.55869422022682,33.8940239638408,17.778451819285));
#24722=CARTESIAN_POINT('Ctrl Pts',(0.0441264831404723,33.6103594745056,
20.1851318772931));
#24723=CARTESIAN_POINT('Ctrl Pts',(-9.48091734348675,33.3266949851705,17.8200792453289));
#24724=CARTESIAN_POINT('Ctrl Pts',(-16.7645785725748,33.0430304958353,11.2422646451366));
#24725=CARTESIAN_POINT('Ctrl Pts',(-20.0852613408449,32.7593660065002,2.0069437579902));
#24726=CARTESIAN_POINT('Ctrl Pts',(-18.6574256024406,32.475701517165,-7.70316059286179));
#24727=CARTESIAN_POINT('Ctrl Pts',(-12.8196685084334,32.1920370278299,-15.5915497502714));
#24728=CARTESIAN_POINT('Ctrl Pts',(-3.94990131272888,31.9083725384947,-19.7955112435984));
#24729=CARTESIAN_POINT('Ctrl Pts',(2.58355223125832,31.7192628789379,-19.4757926840709));
#24730=CARTESIAN_POINT('Ctrl Pts',(5.62106434382722,31.6247080491596,-18.5556383510944));
#24731=CARTESIAN_POINT('Ctrl Pts',(2.29623240287978,54.9887272875339,19.0103186286308));
#24732=CARTESIAN_POINT('Ctrl Pts',(-0.815983788566323,54.8941724577555,
19.3862392958837));
#24733=CARTESIAN_POINT('Ctrl Pts',(-7.22546411714879,54.7050627981988,18.5805245364269));
#24734=CARTESIAN_POINT('Ctrl Pts',(-15.1350380983662,54.4213983088636,12.9752015336346));
#24735=CARTESIAN_POINT('Ctrl Pts',(-19.4651871309031,54.1377338195285,4.30414963445148));
#24736=CARTESIAN_POINT('Ctrl Pts',(-19.1944890608874,53.8540693301933,-5.38518456035737));
#24737=CARTESIAN_POINT('Ctrl Pts',(-14.3858367459639,53.5704048408582,-13.8010697766533));
#24738=CARTESIAN_POINT('Ctrl Pts',(-6.17654920598262,53.286740351523,-18.9545697240664));
#24739=CARTESIAN_POINT('Ctrl Pts',(3.4929702879451,53.0030758621879,-19.6271015565293));
#24740=CARTESIAN_POINT('Ctrl Pts',(12.3367033313028,52.7194113728527,-15.6598253868265));
#24741=CARTESIAN_POINT('Ctrl Pts',(18.26405653133,52.4357468835176,-7.99053357547642));
#24742=CARTESIAN_POINT('Ctrl Pts',(19.8737654420741,52.1520823941824,1.56771218797512));
#24743=CARTESIAN_POINT('Ctrl Pts',(16.7853116203566,51.8684179048472,10.7553561877176));
#24744=CARTESIAN_POINT('Ctrl Pts',(9.7287983418804,51.5847534155121,17.4004251975624));
#24745=CARTESIAN_POINT('Ctrl Pts',(0.372393496635935,51.301088926177,19.9320260995471));
#24746=CARTESIAN_POINT('Ctrl Pts',(-9.07204611197383,51.0174244368418,17.7516847503357));
#24747=CARTESIAN_POINT('Ctrl Pts',(-16.3718488697615,50.7337599475067,11.3748361765261));
#24748=CARTESIAN_POINT('Ctrl Pts',(-19.8013381235903,50.4500954581715,2.30897014357578));
#24749=CARTESIAN_POINT('Ctrl Pts',(-18.5497805262892,50.1664309688364,-7.30273754707229));
#24750=CARTESIAN_POINT('Ctrl Pts',(-12.9130450944124,49.8827664795012,-15.1880742871875));
#24751=CARTESIAN_POINT('Ctrl Pts',(-4.22365898036825,49.5991019901661,-19.4829422448911));
#24752=CARTESIAN_POINT('Ctrl Pts',(5.46420232823439,49.3154375008309,-19.1720324117574));
#24753=CARTESIAN_POINT('Ctrl Pts',(13.8603233358139,49.0317730114958,-14.3288440170322));
#24754=CARTESIAN_POINT('Ctrl Pts',(18.979856607036,48.7481085221606,-6.0983093564561));
#24755=CARTESIAN_POINT('Ctrl Pts',(19.6125417859329,48.4644440328255,3.57386884803818));
#24756=CARTESIAN_POINT('Ctrl Pts',(15.6088117608643,48.1807795434903,12.4011825745913));
#24757=CARTESIAN_POINT('Ctrl Pts',(7.91515041865896,47.8971150541552,18.2968502123193));
#24758=CARTESIAN_POINT('Ctrl Pts',(-1.64965664963515,47.6134505648201,19.8671328272861));
#24759=CARTESIAN_POINT('Ctrl Pts',(-10.8244840173986,47.3297860754849,16.7408147829438));
#24760=CARTESIAN_POINT('Ctrl Pts',(-17.440397664954,47.0461215861498,9.65695931067027));
#24761=CARTESIAN_POINT('Ctrl Pts',(-19.9333921230027,46.7624570968146,0.290193573479362));
#24762=CARTESIAN_POINT('Ctrl Pts',(-17.7141221892633,46.4787926074795,-9.14517407726722));
#24763=CARTESIAN_POINT('Ctrl Pts',(-11.3072244443864,46.1951281181443,-16.4186177616698));
#24764=CARTESIAN_POINT('Ctrl Pts',(-2.22729288817802,45.9114636288091,-19.8106915636451));
#24765=CARTESIAN_POINT('Ctrl Pts',(7.3791718793543,45.6277991394741,-18.519507450646));
#24766=CARTESIAN_POINT('Ctrl Pts',(15.2411965298458,45.3441346501388,-12.8503020267311));
#24767=CARTESIAN_POINT('Ctrl Pts',(19.5001942969629,45.0604701608038,-4.14327843866249));
#24768=CARTESIAN_POINT('Ctrl Pts',(19.149335866412,44.7768056714686,5.54321835353227));
#24769=CARTESIAN_POINT('Ctrl Pts',(14.2715643558846,44.4931411821334,13.919295408728));
#24770=CARTESIAN_POINT('Ctrl Pts',(6.01998751836924,44.2094766927983,19.0048437014954));
#24771=CARTESIAN_POINT('Ctrl Pts',(-3.65471753770749,43.9258122034632,19.5976369381404));
#24772=CARTESIAN_POINT('Ctrl Pts',(-12.4654454438462,43.642147714128,15.5575384854444));
#24773=CARTESIAN_POINT('Ctrl Pts',(-18.3293354846332,43.3584832247928,7.8396297445323));
#24774=CARTESIAN_POINT('Ctrl Pts',(-19.860160967385,43.0748187354577,-1.73157159515585));
#24775=CARTESIAN_POINT('Ctrl Pts',(-16.6960339420766,42.7911542461225,-10.8934284981642));
#24776=CARTESIAN_POINT('Ctrl Pts',(-9.58495570324397,42.5074897567875,-17.4800731693675));
#24777=CARTESIAN_POINT('Ctrl Pts',(-0.207988890170126,42.2238252674523,
-19.9344193409579));
#24778=CARTESIAN_POINT('Ctrl Pts',(9.21814660603553,41.9401607781171,-17.6762582858823));
#24779=CARTESIAN_POINT('Ctrl Pts',(16.4651073916866,41.656496288782,-11.2394204663684));
#24780=CARTESIAN_POINT('Ctrl Pts',(19.8197081218965,41.3728317994468,-2.14557773161848));
#24781=CARTESIAN_POINT('Ctrl Pts',(18.4889194180165,41.0891673101117,7.4554807084241));
#24782=CARTESIAN_POINT('Ctrl Pts',(12.7873404302362,40.8055028207765,15.2940595840619));
#24783=CARTESIAN_POINT('Ctrl Pts',(4.06282743286065,40.5218383314414,19.5171147224783));
#24784=CARTESIAN_POINT('Ctrl Pts',(-5.62214010851725,40.2381738421062,19.1263136657279));
#24785=CARTESIAN_POINT('Ctrl Pts',(-13.9780307684675,39.9545093527711,14.2140419893612));
#24786=CARTESIAN_POINT('Ctrl Pts',(-19.0295075960294,39.670844863436,5.9415633037382));
#24787=CARTESIAN_POINT('Ctrl Pts',(-19.5823988098096,39.3871803741007,-3.73550407482647));
#24788=CARTESIAN_POINT('Ctrl Pts',(-15.5060006358226,39.1035158847657,-12.5294963235376));
#24789=CARTESIAN_POINT('Ctrl Pts',(-7.7639757483737,38.8198513954304,-18.3615090452395));
#24790=CARTESIAN_POINT('Ctrl Pts',(1.81345709327477,38.5361869060954,-19.852851362199));
#24791=CARTESIAN_POINT('Ctrl Pts',(10.962187723492,38.2525224167602,-16.6509691656962));
#24792=CARTESIAN_POINT('Ctrl Pts',(17.5194514046147,37.9688579274251,-9.51278909236338));
#24793=CARTESIAN_POINT('Ctrl Pts',(19.935107551027,37.6851934380899,-0.125780669925069));
#24794=CARTESIAN_POINT('Ctrl Pts',(17.6380937766636,37.4015289487548,9.29096236976086));
#24795=CARTESIAN_POINT('Ctrl Pts',(11.1714253496994,37.1178644594196,16.5113170126989));
#24796=CARTESIAN_POINT('Ctrl Pts',(2.06382608535784,36.8341999700845,19.8283876240797));
#24797=CARTESIAN_POINT('Ctrl Pts',(-7.53166274505675,36.5505354807493,18.4580169572718));
#24798=CARTESIAN_POINT('Ctrl Pts',(-15.3466625514509,36.2668709914142,12.7241613749335));
#24799=CARTESIAN_POINT('Ctrl Pts',(-19.5337032236605,35.983206502079,3.98230732426164));
#24800=CARTESIAN_POINT('Ctrl Pts',(-19.1029662256092,35.6995420127439,-5.70096623318445));
#24801=CARTESIAN_POINT('Ctrl Pts',(-14.1562778449197,35.4158775234087,-14.0365284538077));
#24802=CARTESIAN_POINT('Ctrl Pts',(-5.86303814848935,35.1322130340736,-19.0538477951946));
#24803=CARTESIAN_POINT('Ctrl Pts',(3.81622728966013,34.8485485447384,-19.5668278119631));
#24804=CARTESIAN_POINT('Ctrl Pts',(12.5933337176237,34.5648840554033,-15.4541987857508));
#24805=CARTESIAN_POINT('Ctrl Pts',(18.3933711571661,34.2812195660681,-7.68819031969704));
#24806=CARTESIAN_POINT('Ctrl Pts',(19.8452025226348,33.9975550767331,1.89531295213031));
#24807=CARTESIAN_POINT('Ctrl Pts',(16.6056244330345,33.7138905873978,11.0307581330315));
#24808=CARTESIAN_POINT('Ctrl Pts',(9.44045430743507,33.4302260980627,17.5585364623509));
#24809=CARTESIAN_POINT('Ctrl Pts',(0.0435830510866937,33.1465616087275,
19.9354472601053));
#24810=CARTESIAN_POINT('Ctrl Pts',(-9.36364550039437,32.8628971193925,17.5996481914089));
#24811=CARTESIAN_POINT('Ctrl Pts',(-16.5571953167351,32.5792326300572,11.1032026508149));
#24812=CARTESIAN_POINT('Ctrl Pts',(-19.8368305482356,32.2955681407222,1.98211423944718));
#24813=CARTESIAN_POINT('Ctrl Pts',(-18.4265999691035,32.0119036513869,-7.60786617228895));
#24814=CARTESIAN_POINT('Ctrl Pts',(-12.6611685974154,31.7282391620518,-15.3987026344836));
#24815=CARTESIAN_POINT('Ctrl Pts',(-3.90087927873828,31.4445746727167,-19.5506103385464));
#24816=CARTESIAN_POINT('Ctrl Pts',(2.55132695173345,31.2554650131599,-19.2349378570825));
#24817=CARTESIAN_POINT('Ctrl Pts',(5.55152620782898,31.1609101833815,-18.3260867174061));
#24818=CARTESIAN_POINT('Ctrl Pts',(2.30651117940881,54.2861781151759,19.095415771535));
#24819=CARTESIAN_POINT('Ctrl Pts',(-0.819544023557087,54.1916232853975,
19.4730080355294));
#24820=CARTESIAN_POINT('Ctrl Pts',(-7.25786099066229,54.0025136258408,18.6636921445274));
#24821=CARTESIAN_POINT('Ctrl Pts',(-15.2027553932093,53.7188491365056,13.0332767668349));
#24822=CARTESIAN_POINT('Ctrl Pts',(-19.5523252673849,53.4351846471705,4.32341528536645));
#24823=CARTESIAN_POINT('Ctrl Pts',(-19.2803959783241,53.1515201578353,-5.40928860470038));
#24824=CARTESIAN_POINT('Ctrl Pts',(-14.4502302294709,52.8678556685001,-13.8628424617997));
#24825=CARTESIAN_POINT('Ctrl Pts',(-6.20419344545305,52.584191179165,-19.0394093823357));
#24826=CARTESIAN_POINT('Ctrl Pts',(3.50860379932289,52.3005266898299,-19.7149513312436));
#24827=CARTESIAN_POINT('Ctrl Pts',(12.3919221404827,52.0168622004947,-15.7299179049459));
#24828=CARTESIAN_POINT('Ctrl Pts',(18.3458052169007,51.7331977111596,-8.02629874805898));
#24829=CARTESIAN_POINT('Ctrl Pts',(19.9627194082814,51.4495332218244,1.57472917578388));
#24830=CARTESIAN_POINT('Ctrl Pts',(16.8604416826627,51.1658687324893,10.8034965618895));
#24831=CARTESIAN_POINT('Ctrl Pts',(9.77234392496671,50.8822042431541,17.4783085254085));
#24832=CARTESIAN_POINT('Ctrl Pts',(0.374060295795806,50.598539753819,20.0212407328584));
#24833=CARTESIAN_POINT('Ctrl Pts',(-9.11265207573848,50.3148752644838,17.8311402970578));
#24834=CARTESIAN_POINT('Ctrl Pts',(-16.4451283519559,50.0312107751487,11.4257493064833));
#24835=CARTESIAN_POINT('Ctrl Pts',(-19.8899678026295,49.7475462858135,2.31930496458734));
#24836=CARTESIAN_POINT('Ctrl Pts',(-18.6328083061265,49.4638817964784,-7.33542419140319));
#24837=CARTESIAN_POINT('Ctrl Pts',(-12.9708431608012,49.1802173071432,-15.2560552573004));
#24838=CARTESIAN_POINT('Ctrl Pts',(-4.24256384168543,48.8965528178081,-19.5701468034783));
#24839=CARTESIAN_POINT('Ctrl Pts',(5.48865979200988,48.612888328473,-19.2578453553527));
#24840=CARTESIAN_POINT('Ctrl Pts',(13.9223613669416,48.3292238391378,-14.392979120547));
#24841=CARTESIAN_POINT('Ctrl Pts',(19.0648093825124,48.0455593498027,-6.125605047679));
#24842=CARTESIAN_POINT('Ctrl Pts',(19.700326424804,47.7618948604675,3.58986528489379));
#24843=CARTESIAN_POINT('Ctrl Pts',(15.6786759283413,47.4782303711324,12.4566895734256));
#24844=CARTESIAN_POINT('Ctrl Pts',(7.95057818874294,47.1945658817972,18.3787458893891));
#24845=CARTESIAN_POINT('Ctrl Pts',(-1.65704042042933,46.9109013924621,19.9560570014168));
#24846=CARTESIAN_POINT('Ctrl Pts',(-10.8729338017748,46.6272369031269,16.8157457325575));
#24847=CARTESIAN_POINT('Ctrl Pts',(-17.518459908376,46.3435724137918,9.70018331983056));
#24848=CARTESIAN_POINT('Ctrl Pts',(-20.0226128700314,46.0599079244566,0.291492463665673));
#24849=CARTESIAN_POINT('Ctrl Pts',(-17.7934096083299,45.7762434351215,-9.18610736437879));
#24850=CARTESIAN_POINT('Ctrl Pts',(-11.3578349478834,45.4925789457863,-16.4921065754567));
#24851=CARTESIAN_POINT('Ctrl Pts',(-2.23726212643448,45.2089144564512,-19.89936310984));
#24852=CARTESIAN_POINT('Ctrl Pts',(7.41220063951033,44.9252499671161,-18.6023997290475));
#24853=CARTESIAN_POINT('Ctrl Pts',(15.3094152721255,44.6415854777809,-12.9078192590863));
#24854=CARTESIAN_POINT('Ctrl Pts',(19.5874760747776,44.3579209884458,-4.16182352096272));
#24855=CARTESIAN_POINT('Ctrl Pts',(19.2350472215369,44.0742564991106,5.56802948850576));
#24856=CARTESIAN_POINT('Ctrl Pts',(14.3354430788454,43.7905920097754,13.9815973956057));
#24857=CARTESIAN_POINT('Ctrl Pts',(6.04693264542922,43.5069275204403,19.0899083177805));
#24858=CARTESIAN_POINT('Ctrl Pts',(-3.67107584877064,43.2232630311051,19.685354863761));
#24859=CARTESIAN_POINT('Ctrl Pts',(-12.5212400796854,42.93959854177,15.6271731566047));
#24860=CARTESIAN_POINT('Ctrl Pts',(-18.411376563963,42.6559340524348,7.87471948831073));
#24861=CARTESIAN_POINT('Ctrl Pts',(-19.9490539358611,42.3722695630997,-1.73932201266128));
#24862=CARTESIAN_POINT('Ctrl Pts',(-16.770764455154,42.0886050737645,-10.9421868741751));
#24863=CARTESIAN_POINT('Ctrl Pts',(-9.62785742828906,41.8049405844294,-17.5583129981261));
#24864=CARTESIAN_POINT('Ctrl Pts',(-0.208919836796794,41.5212760950943,
-20.0236446857564));
#24865=CARTESIAN_POINT('Ctrl Pts',(9.25940651410001,41.2376116057591,-17.7553762282377));
#24866=CARTESIAN_POINT('Ctrl Pts',(16.5388042904544,40.953947116424,-11.2897274830562));
#24867=CARTESIAN_POINT('Ctrl Pts',(19.9084200257014,40.6702826270888,-2.15518121740963));
#24868=CARTESIAN_POINT('Ctrl Pts',(18.5716747860965,40.3866181377537,7.48885102262636));
#24869=CARTESIAN_POINT('Ctrl Pts',(12.8445758500108,40.1029536484185,15.3625149384123));
#24870=CARTESIAN_POINT('Ctrl Pts',(4.08101242096352,39.8192891590834,19.6044722351703));
#24871=CARTESIAN_POINT('Ctrl Pts',(-5.64730449284705,39.5356246697482,19.2119219747716));
#24872=CARTESIAN_POINT('Ctrl Pts',(-14.0405956515267,39.2519601804131,14.2776632454304));
#24873=CARTESIAN_POINT('Ctrl Pts',(-19.1146826065254,38.968295691078,5.96815740840464));
#24874=CARTESIAN_POINT('Ctrl Pts',(-19.6700485304213,38.6846312017428,-3.75222398190641));
#24875=CARTESIAN_POINT('Ctrl Pts',(-15.5754046264532,38.4009667124077,-12.5855776475278));
#24876=CARTESIAN_POINT('Ctrl Pts',(-7.79872686910231,38.1173022230725,-18.4436941316252));
#24877=CARTESIAN_POINT('Ctrl Pts',(1.82157402568654,37.8336377337374,-19.9417116132913));
#24878=CARTESIAN_POINT('Ctrl Pts',(11.0112538619422,37.5499732444022,-16.7254979713585));
#24879=CARTESIAN_POINT('Ctrl Pts',(17.5978674881561,37.2663087550671,-9.55536780369744));
#24880=CARTESIAN_POINT('Ctrl Pts',(20.0243359762019,36.9826442657319,-0.126343657163793));
#24881=CARTESIAN_POINT('Ctrl Pts',(17.7170408968388,36.6989797763968,9.33254819711234));
#24882=CARTESIAN_POINT('Ctrl Pts',(11.2214280239995,36.4153152870616,16.5852207431317));
#24883=CARTESIAN_POINT('Ctrl Pts',(2.0730636554624,36.1316507977265,19.917138376873));
#24884=CARTESIAN_POINT('Ctrl Pts',(-7.56537404599768,35.8479863083913,18.5406340076227));
#24885=CARTESIAN_POINT('Ctrl Pts',(-15.4153533533233,35.5643218190562,12.7811140088841));
#24886=CARTESIAN_POINT('Ctrl Pts',(-19.6211349863809,35.280657329721,4.00013190868774));
#24887=CARTESIAN_POINT('Ctrl Pts',(-19.1884700311734,34.9969928403859,-5.72648343847778));
#24888=CARTESIAN_POINT('Ctrl Pts',(-14.219640555188,34.7133283510507,-14.0993551699416));
#24889=CARTESIAN_POINT('Ctrl Pts',(-5.88928077243528,34.4296638617156,-19.1391317496443));
#24890=CARTESIAN_POINT('Ctrl Pts',(3.83330849634148,34.1459993723804,-19.6544078404778));
#24891=CARTESIAN_POINT('Ctrl Pts',(12.6497008000794,33.8623348830454,-15.5233709085905));
#24892=CARTESIAN_POINT('Ctrl Pts',(18.4756988050768,33.5786703937101,-7.72260224026285));
#24893=CARTESIAN_POINT('Ctrl Pts',(19.9340286405109,33.2950059043751,1.90379628903132));
#24894=CARTESIAN_POINT('Ctrl Pts',(16.6799500739787,33.0113414150398,11.0801311444916));
#24895=CARTESIAN_POINT('Ctrl Pts',(9.48270965901884,32.7276769257048,17.6371275766456));
#24896=CARTESIAN_POINT('Ctrl Pts',(0.0437773165171389,32.4440124363696,
20.0246770301167));
#24897=CARTESIAN_POINT('Ctrl Pts',(-9.40555504064084,32.1603479470344,17.6784235811412));
#24898=CARTESIAN_POINT('Ctrl Pts',(-16.6313076075072,31.8766834576993,11.1528992674491));
#24899=CARTESIAN_POINT('Ctrl Pts',(-19.9256126938554,31.5930189683641,1.99098745962569));
#24900=CARTESIAN_POINT('Ctrl Pts',(-18.5090891610392,31.309354479029,-7.64192132385965));
#24901=CARTESIAN_POINT('Ctrl Pts',(-12.71781356794,31.0256899896938,-15.4676207891775));
#24902=CARTESIAN_POINT('Ctrl Pts',(-3.91839426586458,30.7420255003587,-19.6381296717053));
#24903=CARTESIAN_POINT('Ctrl Pts',(2.56283670588982,30.5529158408019,-19.3210134924979));
#24904=CARTESIAN_POINT('Ctrl Pts',(5.57637687068598,30.4583610110235,-18.4081209878848));
#24905=CARTESIAN_POINT('Ctrl Pts',(2.33374636495171,53.9527937446315,19.3208936257936));
#24906=CARTESIAN_POINT('Ctrl Pts',(-0.829248422667396,53.8582389148531,
19.7029477756138));
#24907=CARTESIAN_POINT('Ctrl Pts',(-7.34354585410623,53.6691292552963,18.8840738821721));
#24908=CARTESIAN_POINT('Ctrl Pts',(-15.3822785181642,53.3854647659611,13.1871750649224));
#24909=CARTESIAN_POINT('Ctrl Pts',(-19.7831968630274,53.101800276626,4.37446637135565));
#24910=CARTESIAN_POINT('Ctrl Pts',(-19.5080623893974,52.8181357872909,-5.47316184725222));
#24911=CARTESIAN_POINT('Ctrl Pts',(-14.6208587530193,52.5344712979557,-14.0265360699875));
#24912=CARTESIAN_POINT('Ctrl Pts',(-6.27745355195996,52.2508068086206,-19.2642282553663));
#24913=CARTESIAN_POINT('Ctrl Pts',(3.55003392220998,51.9671423192855,-19.9477470874941));
#24914=CARTESIAN_POINT('Ctrl Pts',(12.5382468409166,51.6834778299502,-15.9156580482648));
#24915=CARTESIAN_POINT('Ctrl Pts',(18.5624340365284,51.3998133406152,-8.12107393801096));
#24916=CARTESIAN_POINT('Ctrl Pts',(20.1984407894748,51.11614885128,1.59332370701814));
#24917=CARTESIAN_POINT('Ctrl Pts',(17.0595311629746,50.8324843619448,10.9310651261251));
#24918=CARTESIAN_POINT('Ctrl Pts',(9.88773654793256,50.5488198726097,17.6846938123581));
#24919=CARTESIAN_POINT('Ctrl Pts',(0.378477234066722,50.2651553832745,20.2576531693827));
#24920=CARTESIAN_POINT('Ctrl Pts',(-9.220255013537,49.9814908939394,18.0416918499919));
#24921=CARTESIAN_POINT('Ctrl Pts',(-16.6393137622057,49.6978264046042,11.5606654822436));
#24922=CARTESIAN_POINT('Ctrl Pts',(-20.1248301583836,49.4141619152691,2.34669150600064));
#24923=CARTESIAN_POINT('Ctrl Pts',(-18.8528260196953,49.1304974259339,-7.42204147604143));
#24924=CARTESIAN_POINT('Ctrl Pts',(-13.1240039304488,48.8468329365988,-15.4361999968561));
#24925=CARTESIAN_POINT('Ctrl Pts',(-4.29266038004229,48.5631684472636,-19.8012326864051));
#24926=CARTESIAN_POINT('Ctrl Pts',(5.55347033258617,48.2795039579286,-19.4852435574115));
#24927=CARTESIAN_POINT('Ctrl Pts',(14.0867577407393,47.9958394685933,-14.5629325869872));
#24928=CARTESIAN_POINT('Ctrl Pts',(19.2899282001191,47.7121749792582,-6.19793668959756));
#24929=CARTESIAN_POINT('Ctrl Pts',(19.9329494792741,47.4285104899231,3.63225470574316));
#24930=CARTESIAN_POINT('Ctrl Pts',(15.8638110071084,47.1448460005879,12.6037791756293));
#24931=CARTESIAN_POINT('Ctrl Pts',(8.04445926173514,46.8611815112528,18.5957636135555));
#24932=CARTESIAN_POINT('Ctrl Pts',(-1.67660688829753,46.5775170219176,20.1916997433017));
#24933=CARTESIAN_POINT('Ctrl Pts',(-11.0013222871953,46.2938525325825,17.0143074239265));
#24934=CARTESIAN_POINT('Ctrl Pts',(-17.7253193058069,46.0101880432473,9.81472387231086));
#24935=CARTESIAN_POINT('Ctrl Pts',(-20.2590415090184,45.7265235539122,0.29493443035139));
#24936=CARTESIAN_POINT('Ctrl Pts',(-18.003515634149,45.442859064577,-9.29457766622435));
#24937=CARTESIAN_POINT('Ctrl Pts',(-11.4919491854206,45.1591945752419,-16.686846709373));
#24938=CARTESIAN_POINT('Ctrl Pts',(-2.26367989933175,44.8755300859068,-20.1343364056486));
#24939=CARTESIAN_POINT('Ctrl Pts',(7.4997245066736,44.5918655965717,-18.8220583759174));
#24940=CARTESIAN_POINT('Ctrl Pts',(15.4901900910749,44.3082011072365,-13.0602358372585));
#24941=CARTESIAN_POINT('Ctrl Pts',(19.818766583145,44.0245366179013,-4.21096667111763));
#24942=CARTESIAN_POINT('Ctrl Pts',(19.4621762213813,43.7408721285662,5.63377723293615));
#24943=CARTESIAN_POINT('Ctrl Pts',(14.5047171550316,43.457207639231,14.1466932332251));
#24944=CARTESIAN_POINT('Ctrl Pts',(6.1183353172326,43.1735431498958,19.3153235056613));
#24945=CARTESIAN_POINT('Ctrl Pts',(-3.71442421055426,42.8898786605607,19.9178011328182));
#24946=CARTESIAN_POINT('Ctrl Pts',(-12.6690918995096,42.6062141712256,15.8117000864621));
#24947=CARTESIAN_POINT('Ctrl Pts',(-18.6287795937849,42.3225496818904,7.96770481560604));
#24948=CARTESIAN_POINT('Ctrl Pts',(-20.1846139849791,42.0388851925553,-1.75986006825288));
#24949=CARTESIAN_POINT('Ctrl Pts',(-16.968795003946,41.7552207032201,-11.0713931054995));
#24950=CARTESIAN_POINT('Ctrl Pts',(-9.74154395076786,41.4715562138849,-17.7656429840776));
#24951=CARTESIAN_POINT('Ctrl Pts',(-0.211386779197954,41.1878917245499,
-20.2600855085073));
#24952=CARTESIAN_POINT('Ctrl Pts',(9.36874233825877,40.9042272352147,-17.9650331528156));
#24953=CARTESIAN_POINT('Ctrl Pts',(16.7340958347822,40.6205627458796,-11.4230375021171));
#24954=CARTESIAN_POINT('Ctrl Pts',(20.143500266308,40.3368982565444,-2.18062977226658));
#24955=CARTESIAN_POINT('Ctrl Pts',(18.7909706303448,40.0532337672093,7.57727998373896));
#24956=CARTESIAN_POINT('Ctrl Pts',(12.9962456448721,39.7695692778741,15.5439167625341));
#24957=CARTESIAN_POINT('Ctrl Pts',(4.12920134708626,39.4859047885389,19.83596343558));
#24958=CARTESIAN_POINT('Ctrl Pts',(-5.71398832296735,39.2022402992038,19.4387779098239));
#24959=CARTESIAN_POINT('Ctrl Pts',(-14.2063881453439,38.9185758098687,14.4462550526508));
#24960=CARTESIAN_POINT('Ctrl Pts',(-19.3403903312198,38.6349113205335,6.03862989581119));
#24961=CARTESIAN_POINT('Ctrl Pts',(-19.9023140610512,38.3512468311984,-3.79653054743685));
#24962=CARTESIAN_POINT('Ctrl Pts',(-15.7593202693022,38.0675823418632,-12.7341891705786));
#24963=CARTESIAN_POINT('Ctrl Pts',(-7.89081486937766,37.7839178525281,-18.6614787699108));
#24964=CARTESIAN_POINT('Ctrl Pts',(1.84308331972788,37.5002533631929,-20.1771849636682));
#24965=CARTESIAN_POINT('Ctrl Pts',(11.1412756418686,37.2165888738578,-16.9229940098332));
#24966=CARTESIAN_POINT('Ctrl Pts',(17.8056645367364,36.9329243845226,-9.66819836280189));
#24967=CARTESIAN_POINT('Ctrl Pts',(20.2607849617705,36.6492598951875,-0.127835533328253));
#24968=CARTESIAN_POINT('Ctrl Pts',(17.9262451547023,36.3655954058523,9.44274768420295));
#24969=CARTESIAN_POINT('Ctrl Pts',(11.3539315575162,36.0819309165172,16.7810603767059));
#24970=CARTESIAN_POINT('Ctrl Pts',(2.09754255944752,35.7982664271821,20.1523215644716));
#24971=CARTESIAN_POINT('Ctrl Pts',(-7.65470659712393,35.5146019378468,18.7595633198508));
#24972=CARTESIAN_POINT('Ctrl Pts',(-15.5973790978621,35.2309374485118,12.9320344411444));
#24973=CARTESIAN_POINT('Ctrl Pts',(-19.8528229416665,34.9472729591765,4.04736579120533));
#24974=CARTESIAN_POINT('Ctrl Pts',(-19.4150490442561,34.6636084698415,-5.79410222012417));
#24975=CARTESIAN_POINT('Ctrl Pts',(-14.3875472248033,34.3799439805062,-14.265841500715));
#24976=CARTESIAN_POINT('Ctrl Pts',(-5.958821880042,34.0962794911712,-19.3651281722237));
#24977=CARTESIAN_POINT('Ctrl Pts',(3.87857251823525,33.812615001836,-19.8864886837395));
#24978=CARTESIAN_POINT('Ctrl Pts',(12.7990694868943,33.5289505125009,-15.7066721347278));
#24979=CARTESIAN_POINT('Ctrl Pts',(18.6938613723386,33.2452860231657,-7.81379135144242));
#24980=CARTESIAN_POINT('Ctrl Pts',(20.1694112394676,32.9616215338306,1.92627646367344));
#24981=CARTESIAN_POINT('Ctrl Pts',(16.8769083394267,32.6779570444954,11.2109662460333));
#24982=CARTESIAN_POINT('Ctrl Pts',(9.59468214488203,32.3942925551603,17.8453881855154));
#24983=CARTESIAN_POINT('Ctrl Pts',(0.0442944815207541,32.1106280658251,
20.2611300947005));
#24984=CARTESIAN_POINT('Ctrl Pts',(-9.51661707419267,31.82696357649,17.8871717394074));
#24985=CARTESIAN_POINT('Ctrl Pts',(-16.827690491154,31.5432990871548,11.2845938133513));
#24986=CARTESIAN_POINT('Ctrl Pts',(-20.160897833935,31.2596345978197,2.0144967918736));
#24987=CARTESIAN_POINT('Ctrl Pts',(-18.7276422245378,30.9759701084845,-7.7321569348489));
#24988=CARTESIAN_POINT('Ctrl Pts',(-12.8679941277788,30.6923056191494,-15.6502653565598));
#24989=CARTESIAN_POINT('Ctrl Pts',(-3.96464679805612,30.4086411298142,-19.8700147927816));
#24990=CARTESIAN_POINT('Ctrl Pts',(2.5930722951385,30.2195314702575,-19.5491631551646));
#24991=CARTESIAN_POINT('Ctrl Pts',(5.64222249072293,30.1249766404791,-18.6254832946783));
#24992=CARTESIAN_POINT('Ctrl Pts',(2.35124930762599,53.8215594674016,19.4657990442344));
#24993=CARTESIAN_POINT('Ctrl Pts',(-0.835506991250132,53.7270046376232,
19.8507233170207));
#24994=CARTESIAN_POINT('Ctrl Pts',(-7.39859942014504,53.5378949780665,19.0257055689461));
#24995=CARTESIAN_POINT('Ctrl Pts',(-15.4976584671439,53.2542304887313,13.2860807705774));
#24996=CARTESIAN_POINT('Ctrl Pts',(-19.9315674705091,52.9705659993962,4.40727512992929));
#24997=CARTESIAN_POINT('Ctrl Pts',(-19.6543777810312,52.686901510061,-5.51421105245925));
#24998=CARTESIAN_POINT('Ctrl Pts',(-14.7305154059551,52.4032370207259,-14.1317366880123));
#24999=CARTESIAN_POINT('Ctrl Pts',(-6.32453584432345,52.1195725313907,-19.4087120573804));
#25000=CARTESIAN_POINT('Ctrl Pts',(3.57665991873037,51.8359080420556,-20.0973573976942));
#25001=CARTESIAN_POINT('Ctrl Pts',(12.6322848940173,51.5522435527204,-16.0350272263897));
#25002=CARTESIAN_POINT('Ctrl Pts',(18.7016544212907,51.2685790633853,-8.18198288890697));
#25003=CARTESIAN_POINT('Ctrl Pts',(20.349931271475,50.9849145740501,1.60527381176158));
#25004=CARTESIAN_POINT('Ctrl Pts',(17.1874795446085,50.701250084715,11.0130493154522));
#25005=CARTESIAN_POINT('Ctrl Pts',(9.96189564787207,50.4175855953798,17.817330960666));
#25006=CARTESIAN_POINT('Ctrl Pts',(0.381315860574492,50.1339211060447,20.4095877950711));
#25007=CARTESIAN_POINT('Ctrl Pts',(-9.2894079426539,49.8502566167095,18.177006522497));
#25008=CARTESIAN_POINT('Ctrl Pts',(-16.7641104433384,49.5665921273744,11.6473717442925));
#25009=CARTESIAN_POINT('Ctrl Pts',(-20.2757685978253,49.2829276380392,2.3642919503211));
#25010=CARTESIAN_POINT('Ctrl Pts',(-18.9942242871785,48.9992631487041,-7.47770760311098));
#25011=CARTESIAN_POINT('Ctrl Pts',(-13.2224354029705,48.715598659369,-15.551973193893));
#25012=CARTESIAN_POINT('Ctrl Pts',(-4.32485580474053,48.4319341700338,-19.9497441085197));
#25013=CARTESIAN_POINT('Ctrl Pts',(5.59512197058797,48.1482696806987,-19.6313850263131));
#25014=CARTESIAN_POINT('Ctrl Pts',(14.1924099725268,47.8646051913635,-14.6721561824506));
#25015=CARTESIAN_POINT('Ctrl Pts',(19.4346047823582,47.5809407020284,-6.24442189617503));
#25016=CARTESIAN_POINT('Ctrl Pts',(20.0824487918183,47.2972762126932,3.65949701536888));
#25017=CARTESIAN_POINT('Ctrl Pts',(15.9827913337385,47.0136117233581,12.6983089051158));
#25018=CARTESIAN_POINT('Ctrl Pts',(8.10479359061364,46.7299472340229,18.7352338850897));
#25019=CARTESIAN_POINT('Ctrl Pts',(-1.68918162428795,46.4462827446878,20.3431397112677));
#25020=CARTESIAN_POINT('Ctrl Pts',(-11.0838334138429,46.1626182553526,17.1419166001721));
#25021=CARTESIAN_POINT('Ctrl Pts',(-17.858261149336,45.8789537660175,9.8883353803916));
#25022=CARTESIAN_POINT('Ctrl Pts',(-20.4109865476307,45.5952892766824,0.297146471004314));
#25023=CARTESIAN_POINT('Ctrl Pts',(-18.1385439807257,45.3116247873472,-9.3642880205741));
#25024=CARTESIAN_POINT('Ctrl Pts',(-11.578140067745,45.027960298012,-16.8119998942583));
#25025=CARTESIAN_POINT('Ctrl Pts',(-2.28065774744747,44.7442958086769,-20.2853461422755));
#25026=CARTESIAN_POINT('Ctrl Pts',(7.55597326499919,44.4606313193418,-18.9632258830484));
#25027=CARTESIAN_POINT('Ctrl Pts',(15.6063682197616,44.1769668300066,-13.1581890418903));
#25028=CARTESIAN_POINT('Ctrl Pts',(19.9674095114092,43.8933023406715,-4.24254938410794));
#25029=CARTESIAN_POINT('Ctrl Pts',(19.6081446827283,43.6096378513363,5.67603118156499));
#25030=CARTESIAN_POINT('Ctrl Pts',(14.6135041283542,43.3259733620011,14.2527949877728));
#25031=CARTESIAN_POINT('Ctrl Pts',(6.16422350476639,43.042308872666,19.4601905554954));
#25032=CARTESIAN_POINT('Ctrl Pts',(-3.74228280050009,42.7586443833308,20.0671868310929));
#25033=CARTESIAN_POINT('Ctrl Pts',(-12.7641114816057,42.4749798939957,15.9302895754612));
#25034=CARTESIAN_POINT('Ctrl Pts',(-18.7684974888008,42.1913154046606,8.02746347769871));
#25035=CARTESIAN_POINT('Ctrl Pts',(-20.3360008089787,41.9076509153254,-1.77305921224517));
#25036=CARTESIAN_POINT('Ctrl Pts',(-17.0960628320381,41.6239864259903,-11.1544297709883));
#25037=CARTESIAN_POINT('Ctrl Pts',(-9.81460660139152,41.3403219366551,-17.8988872596267));
#25038=CARTESIAN_POINT('Ctrl Pts',(-0.212972203281963,41.05665744732,-20.4120383772306));
#25039=CARTESIAN_POINT('Ctrl Pts',(9.4390089358025,40.7729929579848,-18.0997728765514));
#25040=CARTESIAN_POINT('Ctrl Pts',(16.8596033933025,40.4893284686497,-11.5087115392406));
#25041=CARTESIAN_POINT('Ctrl Pts',(20.2945787328974,40.2056639793145,-2.1969847352987));
#25042=CARTESIAN_POINT('Ctrl Pts',(18.9319049759662,39.9219994899794,7.63411041666903));
#25043=CARTESIAN_POINT('Ctrl Pts',(13.093718916026,39.6383350006442,15.6604978471634));
#25044=CARTESIAN_POINT('Ctrl Pts',(4.16017081115702,39.3546705113091,19.9847353421279));
#25045=CARTESIAN_POINT('Ctrl Pts',(-5.75684386358992,39.0710060219739,19.5845708812619));
#25046=CARTESIAN_POINT('Ctrl Pts',(-14.3129376182953,38.7873415326388,14.5546035537782));
#25047=CARTESIAN_POINT('Ctrl Pts',(-19.4854453850015,38.5036770433037,6.08392028392143));
#25048=CARTESIAN_POINT('Ctrl Pts',(-20.0515836045849,38.2200125539685,-3.82500494393612));
#25049=CARTESIAN_POINT('Ctrl Pts',(-15.8775169039141,37.9363480646334,-12.8296969893646));
#25050=CARTESIAN_POINT('Ctrl Pts',(-7.94999684842001,37.6526835752982,-18.8014419123425));
#25051=CARTESIAN_POINT('Ctrl Pts',(1.85690664725514,37.3690190859631,-20.3285160691912));
#25052=CARTESIAN_POINT('Ctrl Pts',(11.2248364340646,37.0853545966279,-17.0499183254338));
#25053=CARTESIAN_POINT('Ctrl Pts',(17.9392089783277,36.8016901072928,-9.74071091345282));
#25054=CARTESIAN_POINT('Ctrl Pts',(20.4127430764758,36.5180256179576,-0.128794313881315));
#25055=CARTESIAN_POINT('Ctrl Pts',(18.0606939641767,36.2343611286225,9.51356932997501));
#25056=CARTESIAN_POINT('Ctrl Pts',(11.43908729248,35.9506966392873,16.9069201744589));
#25057=CARTESIAN_POINT('Ctrl Pts',(2.11327435920437,35.6670321499522,20.3034661917574));
#25058=CARTESIAN_POINT('Ctrl Pts',(-7.71211773807824,35.383367660617,18.9002621072099));
#25059=CARTESIAN_POINT('Ctrl Pts',(-15.7143611560603,35.0997031712819,13.0290261211728));
#25060=CARTESIAN_POINT('Ctrl Pts',(-20.0017212960129,34.8160386819467,4.07772147968603));
#25061=CARTESIAN_POINT('Ctrl Pts',(-19.5606640472924,34.5323741926116,-5.83755862393481));
#25062=CARTESIAN_POINT('Ctrl Pts',(-14.4954554093758,34.2487097032764,-14.3728368800661));
#25063=CARTESIAN_POINT('Ctrl Pts',(-6.00351370203096,33.9650452139413,-19.5103687631338));
#25064=CARTESIAN_POINT('Ctrl Pts',(3.90766224405355,33.6813807246061,-20.0356395340063));
#25065=CARTESIAN_POINT('Ctrl Pts',(12.8950639041969,33.397716235271,-15.8244739049259));
#25066=CARTESIAN_POINT('Ctrl Pts',(18.8340674097308,33.1140517459358,-7.87239564088531));
#25067=CARTESIAN_POINT('Ctrl Pts',(20.3206839976297,32.8303872566008,1.94072373947406));
#25068=CARTESIAN_POINT('Ctrl Pts',(17.0034870942043,32.5467227672655,11.2950497442454));
#25069=CARTESIAN_POINT('Ctrl Pts',(9.66664314302491,32.2630582779305,17.9792305213566));
#25070=CARTESIAN_POINT('Ctrl Pts',(0.0446270390856308,31.9793937885952,
20.4130908725821));
#25071=CARTESIAN_POINT('Ctrl Pts',(-9.58799343370268,31.6957292992602,18.0213273453348));
#25072=CARTESIAN_POINT('Ctrl Pts',(-16.9538986553872,31.4120648099249,11.3692298036081));
#25073=CARTESIAN_POINT('Ctrl Pts',(-20.3121095021436,31.1284003205899,2.02960514964943));
#25074=CARTESIAN_POINT('Ctrl Pts',(-18.8680961779327,30.8447358312547,-7.79014778567339));
#25075=CARTESIAN_POINT('Ctrl Pts',(-12.9645164222397,30.5610713419195,-15.7676464364222));
#25076=CARTESIAN_POINT('Ctrl Pts',(-3.99435877262015,30.2774068525844,-20.0190370340731));
#25077=CARTESIAN_POINT('Ctrl Pts',(2.61248231763768,30.0882971930276,-19.6957920450376));
#25078=CARTESIAN_POINT('Ctrl Pts',(5.68453878451291,29.9937423632492,-18.7651731818414));
#25079=CARTESIAN_POINT('Ctrl Pts',(2.35186803664952,53.8169203357015,19.4709214507763));
#25080=CARTESIAN_POINT('Ctrl Pts',(-0.835728231649532,53.7223655059232,
19.8559471824094));
#25081=CARTESIAN_POINT('Ctrl Pts',(-7.40054556370451,53.5332558463665,19.0307122490736));
#25082=CARTESIAN_POINT('Ctrl Pts',(-15.5017371483404,53.2495913570312,13.2895770872723));
#25083=CARTESIAN_POINT('Ctrl Pts',(-19.9368123714836,52.9659268676962,4.40843491954487));
#25084=CARTESIAN_POINT('Ctrl Pts',(-19.6595500301255,52.682262378361,-5.51566214186331));
#25085=CARTESIAN_POINT('Ctrl Pts',(-14.7343917686363,52.3985978890259,-14.1354555298595));
#25086=CARTESIAN_POINT('Ctrl Pts',(-6.3262002033585,52.1149333996907,-19.4138195597816));
#25087=CARTESIAN_POINT('Ctrl Pts',(3.57760114770736,51.8312689103556,-20.1026461221598));
#25088=CARTESIAN_POINT('Ctrl Pts',(12.6356091391944,51.5476044210204,-16.0392469268364));
#25089=CARTESIAN_POINT('Ctrl Pts',(18.706575861892,51.2639399316853,-8.18413602032115));
#25090=CARTESIAN_POINT('Ctrl Pts',(20.3552864600137,50.98027544235,1.60569624796426));
#25091=CARTESIAN_POINT('Ctrl Pts',(17.1920025198992,50.6966109530149,11.0159474565449));
#25092=CARTESIAN_POINT('Ctrl Pts',(9.96451717205493,50.4129464636797,17.8220196838587));
#25093=CARTESIAN_POINT('Ctrl Pts',(0.381416206021541,50.1292819743447,20.4149586840892));
#25094=CARTESIAN_POINT('Ctrl Pts',(-9.29185249869818,49.8456174850094,18.18178989617));
#25095=CARTESIAN_POINT('Ctrl Pts',(-16.7685220060165,49.5619529956743,11.6504368106559));
#25096=CARTESIAN_POINT('Ctrl Pts',(-20.2811042716596,49.2782885063392,2.36491412602784));
#25097=CARTESIAN_POINT('Ctrl Pts',(-18.999222715934,48.9946240170041,-7.47967540070289));
#25098=CARTESIAN_POINT('Ctrl Pts',(-13.2259149555241,48.7109595276689,-15.5560657764083));
#25099=CARTESIAN_POINT('Ctrl Pts',(-4.32599391300361,48.4272950383338,-19.9549939872915));
#25100=CARTESIAN_POINT('Ctrl Pts',(5.59659435599133,48.1436305489987,-19.6365511272388));
#25101=CARTESIAN_POINT('Ctrl Pts',(14.1961447789205,47.8599660596635,-14.6760172365503));
#25102=CARTESIAN_POINT('Ctrl Pts',(19.4397190995403,47.5763015703284,-6.24606514822754));
#25103=CARTESIAN_POINT('Ctrl Pts',(20.0877335925167,47.2926370809931,3.66046003101415));
#25104=CARTESIAN_POINT('Ctrl Pts',(15.9869972882849,47.0089725916581,12.7016505310532));
#25105=CARTESIAN_POINT('Ctrl Pts',(8.1069264091395,46.7253081023228,18.7401641591884));
#25106=CARTESIAN_POINT('Ctrl Pts',(-1.68962614120521,46.4416436129877,20.3484931141353));
#25107=CARTESIAN_POINT('Ctrl Pts',(-11.0867501821699,46.1579791236525,17.1464275845524));
#25108=CARTESIAN_POINT('Ctrl Pts',(-17.8629606435048,45.8743146343175,9.89093754720224));
#25109=CARTESIAN_POINT('Ctrl Pts',(-20.4163578047457,45.5906501449824,0.297224666641401));
#25110=CARTESIAN_POINT('Ctrl Pts',(-18.1433172327772,45.3069856556472,-9.36675228160036));
#25111=CARTESIAN_POINT('Ctrl Pts',(-11.5811869154352,45.023321166312,-16.8164240593439));
#25112=CARTESIAN_POINT('Ctrl Pts',(-2.28125791437836,44.7396566769769,-20.2906843364653));
#25113=CARTESIAN_POINT('Ctrl Pts',(7.557961658606,44.4559921876418,-18.9682161544255));
#25114=CARTESIAN_POINT('Ctrl Pts',(15.6104751166106,44.1723276983066,-13.1616516876741));
#25115=CARTESIAN_POINT('Ctrl Pts',(19.9726640389233,43.8886632089715,-4.24366583301215));
#25116=CARTESIAN_POINT('Ctrl Pts',(19.6133046678369,43.6049987196362,5.67752485864902));
#25117=CARTESIAN_POINT('Ctrl Pts',(14.6173497478612,43.321334230301,14.256545684796));
#25118=CARTESIAN_POINT('Ctrl Pts',(6.16584565219571,43.037669740966,19.465311605707));
#25119=CARTESIAN_POINT('Ctrl Pts',(-3.74326760165467,42.7540052516307,20.0724676155269));
#25120=CARTESIAN_POINT('Ctrl Pts',(-12.7674704238328,42.4703407622956,15.9344817138973));
#25121=CARTESIAN_POINT('Ctrl Pts',(-18.7734365163896,42.1866762729606,8.0295759464037));
#25122=CARTESIAN_POINT('Ctrl Pts',(-20.3413523332071,41.9030117836254,-1.7735258019853));
#25123=CARTESIAN_POINT('Ctrl Pts',(-17.1005617497612,41.6193472942903,-11.1573651171133));
#25124=CARTESIAN_POINT('Ctrl Pts',(-9.81718936609107,41.3356828049551,-17.9035974447674));
#25125=CARTESIAN_POINT('Ctrl Pts',(-0.213028248023332,41.05201831562,-20.41740991114));
#25126=CARTESIAN_POINT('Ctrl Pts',(9.44149286002567,40.7683538262848,-18.1045359257855));
#25127=CARTESIAN_POINT('Ctrl Pts',(16.8640400854962,40.4846893369497,-11.5117401164529));
#25128=CARTESIAN_POINT('Ctrl Pts',(20.2999193566913,40.2010248476145,-2.19756288324188));
#25129=CARTESIAN_POINT('Ctrl Pts',(18.9368870050839,39.9173603582794,7.63611937247311));
#25130=CARTESIAN_POINT('Ctrl Pts',(13.0971645961613,39.6336958689442,15.6646189885051));
#25131=CARTESIAN_POINT('Ctrl Pts',(4.16126558171192,39.350031379609,19.9899944290244));
#25132=CARTESIAN_POINT('Ctrl Pts',(-5.75835880695092,39.0663668902739,19.5897246628022));
#25133=CARTESIAN_POINT('Ctrl Pts',(-14.3167041421641,38.7827024009388,14.558433673293));
#25134=CARTESIAN_POINT('Ctrl Pts',(-19.4905730811527,38.4990379116037,6.08552129914113));
#25135=CARTESIAN_POINT('Ctrl Pts',(-20.0568602829488,38.2153734222685,-3.82601151385237));
#25136=CARTESIAN_POINT('Ctrl Pts',(-15.8816951549476,37.9317089329334,-12.8330731907587));
#25137=CARTESIAN_POINT('Ctrl Pts',(-7.95208893137916,37.6480444435982,-18.8063896094275));
#25138=CARTESIAN_POINT('Ctrl Pts',(1.85739530188323,37.3643799542631,-20.3338656237715));
#25139=CARTESIAN_POINT('Ctrl Pts',(11.2277903080687,37.0807154649279,-17.0544050999903));
#25140=CARTESIAN_POINT('Ctrl Pts',(17.9439297743379,36.7970509755928,-9.74327423211832));
#25141=CARTESIAN_POINT('Ctrl Pts',(20.4181147958306,36.5133864862576,-0.128828206773863));
#25142=CARTESIAN_POINT('Ctrl Pts',(18.0654467295916,36.2297219969225,9.51607287515306));
#25143=CARTESIAN_POINT('Ctrl Pts',(11.4420975477109,35.9460575075872,16.9113693183094));
#25144=CARTESIAN_POINT('Ctrl Pts',(2.11383047832578,35.6623930182522,20.308809154332));
#25145=CARTESIAN_POINT('Ctrl Pts',(-7.71414722191097,35.378728528917,18.905235809343));
#25146=CARTESIAN_POINT('Ctrl Pts',(-15.7184964718176,35.0950640395819,13.0324547770618));
#25147=CARTESIAN_POINT('Ctrl Pts',(-20.006984852839,34.8113995502467,4.07879455327383));
#25148=CARTESIAN_POINT('Ctrl Pts',(-19.5658115376498,34.5277350609116,-5.83909480780952));
#25149=CARTESIAN_POINT('Ctrl Pts',(-14.4992699637004,34.2440705715764,-14.3766191667262));
#25150=CARTESIAN_POINT('Ctrl Pts',(-6.00509355793826,33.9604060822413,-19.5155030180225));
#25151=CARTESIAN_POINT('Ctrl Pts',(3.90869056586123,33.6767415929061,-20.0409120165633));
#25152=CARTESIAN_POINT('Ctrl Pts',(12.8984573068486,33.393077103571,-15.8286381975024));
#25153=CARTESIAN_POINT('Ctrl Pts',(18.8390236931527,33.1094126142358,-7.87446730251712));
#25154=CARTESIAN_POINT('Ctrl Pts',(20.3260314896307,32.8257481249007,1.94123445067361));
#25155=CARTESIAN_POINT('Ctrl Pts',(17.0079616531857,32.5420836355655,11.2980220959072));
#25156=CARTESIAN_POINT('Ctrl Pts',(9.66918696430926,32.2584191462305,17.9839618479286));
#25157=CARTESIAN_POINT('Ctrl Pts',(0.0446387949955499,31.9747546568951,
20.4184626860802));
#25158=CARTESIAN_POINT('Ctrl Pts',(-9.59051658801136,31.6910901675601,18.0260697460044));
#25159=CARTESIAN_POINT('Ctrl Pts',(-16.9583601139928,31.4074256782248,11.3722216858637));
#25160=CARTESIAN_POINT('Ctrl Pts',(-20.3174548346148,31.1237611888899,2.03013923009681));
#25161=CARTESIAN_POINT('Ctrl Pts',(-18.8730612251852,30.8400966995547,-7.79219776225003));
#25162=CARTESIAN_POINT('Ctrl Pts',(-12.9679284853489,30.5564322102195,-15.7717958575954));
#25163=CARTESIAN_POINT('Ctrl Pts',(-3.99540909092099,30.2727677208844,-20.0243049703027));
#25164=CARTESIAN_POINT('Ctrl Pts',(2.61316846193303,30.0836580613276,-19.7009753762946));
#25165=CARTESIAN_POINT('Ctrl Pts',(5.68603466549838,29.9891032315492,-18.7701112193526));
#25166=CARTESIAN_POINT('Ctrl Pts',(2.35248676567306,53.8122812040015,19.4760438573182));
#25167=CARTESIAN_POINT('Ctrl Pts',(-0.835949472048931,53.7177263742231,
19.8611710477982));
#25168=CARTESIAN_POINT('Ctrl Pts',(-7.40249170726399,53.5286167146664,19.035718929201));
#25169=CARTESIAN_POINT('Ctrl Pts',(-15.5058158295368,53.2449522253312,13.2930734039672));
#25170=CARTESIAN_POINT('Ctrl Pts',(-19.9420572724581,52.9612877359961,4.40959470916045));
#25171=CARTESIAN_POINT('Ctrl Pts',(-19.6647222792197,52.6776232466609,-5.51711323126738));
#25172=CARTESIAN_POINT('Ctrl Pts',(-14.7382681313176,52.3939587573258,-14.1391743717067));
#25173=CARTESIAN_POINT('Ctrl Pts',(-6.32786456239355,52.1102942679906,-19.4189270621828));
#25174=CARTESIAN_POINT('Ctrl Pts',(3.57854237668436,51.8266297786555,-20.1079348466254));
#25175=CARTESIAN_POINT('Ctrl Pts',(12.6389333843715,51.5429652893203,-16.0434666272831));
#25176=CARTESIAN_POINT('Ctrl Pts',(18.7114973024933,51.2593007999852,-8.18628915173532));
#25177=CARTESIAN_POINT('Ctrl Pts',(20.3606416485524,50.97563631065,1.60611868416694));
#25178=CARTESIAN_POINT('Ctrl Pts',(17.19652549519,50.6919718213149,11.0188455976376));
#25179=CARTESIAN_POINT('Ctrl Pts',(9.96713869623779,50.4083073319797,17.8267084070514));
#25180=CARTESIAN_POINT('Ctrl Pts',(0.38151655146859,50.1246428426446,20.4203295731073));
#25181=CARTESIAN_POINT('Ctrl Pts',(-9.29429705474246,49.8409783533094,18.1865732698431));
#25182=CARTESIAN_POINT('Ctrl Pts',(-16.7729335686945,49.5573138639743,11.6535018770193));
#25183=CARTESIAN_POINT('Ctrl Pts',(-20.2864399454939,49.2736493746391,2.36553630173456));
#25184=CARTESIAN_POINT('Ctrl Pts',(-19.0042211446896,48.989984885304,-7.4816431982948));
#25185=CARTESIAN_POINT('Ctrl Pts',(-13.2293945080778,48.7063203959688,-15.5601583589236));
#25186=CARTESIAN_POINT('Ctrl Pts',(-4.3271320212667,48.4226559066337,-19.9602438660632));
#25187=CARTESIAN_POINT('Ctrl Pts',(5.5980667413947,48.1389914172986,-19.6417172281645));
#25188=CARTESIAN_POINT('Ctrl Pts',(14.1998795853142,47.8553269279634,-14.6798782906499));
#25189=CARTESIAN_POINT('Ctrl Pts',(19.4448334167225,47.5716624386283,-6.24770840028006));
#25190=CARTESIAN_POINT('Ctrl Pts',(20.0930183932152,47.2879979492931,3.66142304665942));
#25191=CARTESIAN_POINT('Ctrl Pts',(15.9912032428313,47.004333459958,12.7049921569905));
#25192=CARTESIAN_POINT('Ctrl Pts',(8.10905922766536,46.7206689706228,18.7450944332872));
#25193=CARTESIAN_POINT('Ctrl Pts',(-1.69007065812247,46.4370044812877,20.3538465170029));
#25194=CARTESIAN_POINT('Ctrl Pts',(-11.0896669504969,46.1533399919525,17.1509385689327));
#25195=CARTESIAN_POINT('Ctrl Pts',(-17.8676601376735,45.8696755026174,9.8935397140129));
#25196=CARTESIAN_POINT('Ctrl Pts',(-20.4217290618606,45.5860110132823,0.297302862278477));
#25197=CARTESIAN_POINT('Ctrl Pts',(-18.1480904848286,45.3023465239471,-9.36921654262662));
#25198=CARTESIAN_POINT('Ctrl Pts',(-11.5842337631254,45.0186820346119,-16.8208482244296));
#25199=CARTESIAN_POINT('Ctrl Pts',(-2.28185808130925,44.7350175452768,-20.296022530655));
#25200=CARTESIAN_POINT('Ctrl Pts',(7.55995005221281,44.4513530559417,-18.9732064258026));
#25201=CARTESIAN_POINT('Ctrl Pts',(15.6145820134597,44.1676885666065,-13.1651143334578));
#25202=CARTESIAN_POINT('Ctrl Pts',(19.9779185664375,43.8840240772714,-4.24478228191636));
#25203=CARTESIAN_POINT('Ctrl Pts',(19.6184646529456,43.6003595879362,5.67901853573306));
#25204=CARTESIAN_POINT('Ctrl Pts',(14.6211953673681,43.316695098601,14.2602963818193));
#25205=CARTESIAN_POINT('Ctrl Pts',(6.16746779962503,43.0330306092659,19.4704326559187));
#25206=CARTESIAN_POINT('Ctrl Pts',(-3.74425240280926,42.7493661199307,20.0777483999609));
#25207=CARTESIAN_POINT('Ctrl Pts',(-12.7708293660599,42.4657016305956,15.9386738523334));
#25208=CARTESIAN_POINT('Ctrl Pts',(-18.7783755439784,42.1820371412605,8.03168841510866));
#25209=CARTESIAN_POINT('Ctrl Pts',(-20.3467038574354,41.8983726519253,-1.77399239172543));
#25210=CARTESIAN_POINT('Ctrl Pts',(-17.1050606674842,41.6147081625902,-11.1603004632384));
#25211=CARTESIAN_POINT('Ctrl Pts',(-9.81977213079062,41.331043673255,-17.9083076299081));
#25212=CARTESIAN_POINT('Ctrl Pts',(-0.213084292764702,41.0473791839199,
-20.4227814450494));
#25213=CARTESIAN_POINT('Ctrl Pts',(9.44397678424884,40.7637146945847,-18.1092989750195));
#25214=CARTESIAN_POINT('Ctrl Pts',(16.8684767776899,40.4800502052496,-11.5147686936652));
#25215=CARTESIAN_POINT('Ctrl Pts',(20.3052599804853,40.1963857159144,-2.19814103118507));
#25216=CARTESIAN_POINT('Ctrl Pts',(18.9418690342016,39.9127212265793,7.63812832827719));
#25217=CARTESIAN_POINT('Ctrl Pts',(13.1006102762966,39.6290567372441,15.6687401298467));
#25218=CARTESIAN_POINT('Ctrl Pts',(4.16236035226682,39.345392247909,19.9952535159209));
#25219=CARTESIAN_POINT('Ctrl Pts',(-5.75987375031193,39.0617277585738,19.5948784443426));
#25220=CARTESIAN_POINT('Ctrl Pts',(-14.320470666033,38.7780632692387,14.5622637928079));
#25221=CARTESIAN_POINT('Ctrl Pts',(-19.4957007773038,38.4943987799036,6.08712231436083));
#25222=CARTESIAN_POINT('Ctrl Pts',(-20.0621369613127,38.2107342905684,-3.82701808376861));
#25223=CARTESIAN_POINT('Ctrl Pts',(-15.8858734059811,37.9270698012333,-12.8364493921527));
#25224=CARTESIAN_POINT('Ctrl Pts',(-7.95418101433831,37.6434053118981,-18.8113373065124));
#25225=CARTESIAN_POINT('Ctrl Pts',(1.85788395651131,37.359740822563,-20.3392151783517));
#25226=CARTESIAN_POINT('Ctrl Pts',(11.2307441820728,37.0760763332278,-17.0588918745468));
#25227=CARTESIAN_POINT('Ctrl Pts',(17.9486505703482,36.7924118438927,-9.74583755078384));
#25228=CARTESIAN_POINT('Ctrl Pts',(20.4234865151855,36.5087473545575,-0.128862099666414));
#25229=CARTESIAN_POINT('Ctrl Pts',(18.0701994950065,36.2250828652224,9.5185764203311));
#25230=CARTESIAN_POINT('Ctrl Pts',(11.4451078029419,35.9414183758872,16.91581846216));
#25231=CARTESIAN_POINT('Ctrl Pts',(2.11438659744718,35.6577538865521,20.3141521169065));
#25232=CARTESIAN_POINT('Ctrl Pts',(-7.7161767057437,35.3740893972169,18.9102095114761));
#25233=CARTESIAN_POINT('Ctrl Pts',(-15.7226317875749,35.0904249078818,13.0358834329508));
#25234=CARTESIAN_POINT('Ctrl Pts',(-20.0122484096652,34.8067604185466,4.07986762686163));
#25235=CARTESIAN_POINT('Ctrl Pts',(-19.5709590280071,34.5230959292115,-5.84063099168422));
#25236=CARTESIAN_POINT('Ctrl Pts',(-14.5030845180251,34.2394314398763,-14.3804014533863));
#25237=CARTESIAN_POINT('Ctrl Pts',(-6.00667341384557,33.9557669505412,-19.5206372729111));
#25238=CARTESIAN_POINT('Ctrl Pts',(3.90971888766891,33.672102461206,-20.0461844991202));
#25239=CARTESIAN_POINT('Ctrl Pts',(12.9018507095002,33.3884379718709,-15.8328024900789));
#25240=CARTESIAN_POINT('Ctrl Pts',(18.8439799765745,33.1047734825357,-7.87653896414892));
#25241=CARTESIAN_POINT('Ctrl Pts',(20.3313789816317,32.8211089932007,1.94174516187317));
#25242=CARTESIAN_POINT('Ctrl Pts',(17.0124362121671,32.5374445038654,11.300994447569));
#25243=CARTESIAN_POINT('Ctrl Pts',(9.67173078559361,32.2537800145304,17.9886931745006));
#25244=CARTESIAN_POINT('Ctrl Pts',(0.0446505509054691,31.9701155251951,
20.4238344995783));
#25245=CARTESIAN_POINT('Ctrl Pts',(-9.59303974232004,31.6864510358601,18.0308121466739));
#25246=CARTESIAN_POINT('Ctrl Pts',(-16.9628215725985,31.4027865465248,11.3752135681193));
#25247=CARTESIAN_POINT('Ctrl Pts',(-20.322800167086,31.1191220571898,2.03067331054418));
#25248=CARTESIAN_POINT('Ctrl Pts',(-18.8780262724377,30.8354575678546,-7.79424773882668));
#25249=CARTESIAN_POINT('Ctrl Pts',(-12.9713405484581,30.5517930785194,-15.7759452787685));
#25250=CARTESIAN_POINT('Ctrl Pts',(-3.99645940922183,30.2681285891843,-20.0295729065324));
#25251=CARTESIAN_POINT('Ctrl Pts',(2.61385460622837,30.0790189296275,-19.7061587075517));
#25252=CARTESIAN_POINT('Ctrl Pts',(5.68753054648386,29.9844640998491,-18.7750492568638));
#25253=CARTESIAN_POINT('Ctrl Pts',(2.3531054946966,53.8076420723014,19.4811662638601));
#25254=CARTESIAN_POINT('Ctrl Pts',(-0.83617071244833,53.713087242523,19.8663949131869));
#25255=CARTESIAN_POINT('Ctrl Pts',(-7.40443785082346,53.5239775829663,19.0407256093285));
#25256=CARTESIAN_POINT('Ctrl Pts',(-15.5098945107332,53.2403130936311,13.2965697206621));
#25257=CARTESIAN_POINT('Ctrl Pts',(-19.9473021734326,52.956648604296,4.41075449877604));
#25258=CARTESIAN_POINT('Ctrl Pts',(-19.669894528314,52.6729841149608,-5.51856432067145));
#25259=CARTESIAN_POINT('Ctrl Pts',(-14.7421444939989,52.3893196256257,-14.1428932135538));
#25260=CARTESIAN_POINT('Ctrl Pts',(-6.3295289214286,52.1056551362905,-19.424034564584));
#25261=CARTESIAN_POINT('Ctrl Pts',(3.57948360566135,51.8219906469554,-20.113223571091));
#25262=CARTESIAN_POINT('Ctrl Pts',(12.6422576295486,51.5383261576202,-16.0476863277298));
#25263=CARTESIAN_POINT('Ctrl Pts',(18.7164187430947,51.2546616682851,-8.18844228314949));
#25264=CARTESIAN_POINT('Ctrl Pts',(20.3659968370911,50.9709971789499,1.60654112036962));
#25265=CARTESIAN_POINT('Ctrl Pts',(17.2010484704808,50.6873326896148,11.0217437387303));
#25266=CARTESIAN_POINT('Ctrl Pts',(9.96976022042066,50.4036682002796,17.831397130244));
#25267=CARTESIAN_POINT('Ctrl Pts',(0.38161689691564,50.1200037109445,20.4257004621254));
#25268=CARTESIAN_POINT('Ctrl Pts',(-9.29674161078674,49.8363392216093,18.1913566435161));
#25269=CARTESIAN_POINT('Ctrl Pts',(-16.7773451313725,49.5526747322742,11.6565669433827));
#25270=CARTESIAN_POINT('Ctrl Pts',(-20.2917756193281,49.269010242939,2.36615847744129));
#25271=CARTESIAN_POINT('Ctrl Pts',(-19.0092195734451,48.9853457536039,-7.48361099588671));
#25272=CARTESIAN_POINT('Ctrl Pts',(-13.2328740606314,48.7016812642687,-15.5642509414388));
#25273=CARTESIAN_POINT('Ctrl Pts',(-4.32827012952978,48.4180167749336,-19.965493744835));
#25274=CARTESIAN_POINT('Ctrl Pts',(5.59953912679806,48.1343522855985,-19.6468833290901));
#25275=CARTESIAN_POINT('Ctrl Pts',(14.2036143917079,47.8506877962633,-14.6837393447495));
#25276=CARTESIAN_POINT('Ctrl Pts',(19.4499477339046,47.5670233069282,-6.24935165233257));
#25277=CARTESIAN_POINT('Ctrl Pts',(20.0983031939136,47.283358817593,3.66238606230469));
#25278=CARTESIAN_POINT('Ctrl Pts',(15.9954091973776,46.9996943282579,12.7083337829279));
#25279=CARTESIAN_POINT('Ctrl Pts',(8.11119204619121,46.7160298389227,18.7500247073859));
#25280=CARTESIAN_POINT('Ctrl Pts',(-1.69051517503973,46.4323653495876,20.3591999198705));
#25281=CARTESIAN_POINT('Ctrl Pts',(-11.0925837188238,46.1487008602524,17.155449553313));
#25282=CARTESIAN_POINT('Ctrl Pts',(-17.8723596318423,45.8650363709173,9.89614188082356));
#25283=CARTESIAN_POINT('Ctrl Pts',(-20.4271003189756,45.5813718815822,0.297381057915561));
#25284=CARTESIAN_POINT('Ctrl Pts',(-18.1528637368801,45.297707392247,-9.37168080365289));
#25285=CARTESIAN_POINT('Ctrl Pts',(-11.5872806108155,45.0140429029118,-16.8252723895153));
#25286=CARTESIAN_POINT('Ctrl Pts',(-2.28245824824014,44.7303784135767,-20.3013607248448));
#25287=CARTESIAN_POINT('Ctrl Pts',(7.56193844581962,44.4467139242416,-18.9781966971797));
#25288=CARTESIAN_POINT('Ctrl Pts',(15.6186889103088,44.1630494349064,-13.1685769792415));
#25289=CARTESIAN_POINT('Ctrl Pts',(19.9831730939516,43.8793849455713,-4.24589873082056));
#25290=CARTESIAN_POINT('Ctrl Pts',(19.6236246380542,43.5957204562361,5.68051221281708));
#25291=CARTESIAN_POINT('Ctrl Pts',(14.6250409868751,43.3120559669009,14.2640470788426));
#25292=CARTESIAN_POINT('Ctrl Pts',(6.16908994705435,43.0283914775658,19.4755537061303));
#25293=CARTESIAN_POINT('Ctrl Pts',(-3.74523720396384,42.7447269882306,20.083029184395));
#25294=CARTESIAN_POINT('Ctrl Pts',(-12.774188308287,42.4610624988955,15.9428659907695));
#25295=CARTESIAN_POINT('Ctrl Pts',(-18.7833145715672,42.1773980095604,8.03380088381365));
#25296=CARTESIAN_POINT('Ctrl Pts',(-20.3520553816638,41.8937335202252,-1.77445898146556));
#25297=CARTESIAN_POINT('Ctrl Pts',(-17.1095595852073,41.6100690308901,-11.1632358093634));
#25298=CARTESIAN_POINT('Ctrl Pts',(-9.82235489549016,41.3264045415549,-17.9130178150487));
#25299=CARTESIAN_POINT('Ctrl Pts',(-0.213140337506071,41.0427400522198,
-20.4281529789587));
#25300=CARTESIAN_POINT('Ctrl Pts',(9.44646070847201,40.7590755628846,-18.1140620242536));
#25301=CARTESIAN_POINT('Ctrl Pts',(16.8729134698836,40.4754110735495,-11.5177972708775));
#25302=CARTESIAN_POINT('Ctrl Pts',(20.3106006042792,40.1917465842143,-2.19871917912825));
#25303=CARTESIAN_POINT('Ctrl Pts',(18.9468510633194,39.9080820948792,7.64013728408127));
#25304=CARTESIAN_POINT('Ctrl Pts',(13.1040559564319,39.624417605544,15.6728612711884));
#25305=CARTESIAN_POINT('Ctrl Pts',(4.16345512282173,39.3407531162089,20.0005126028173));
#25306=CARTESIAN_POINT('Ctrl Pts',(-5.76138869367294,39.0570886268737,19.6000322258829));
#25307=CARTESIAN_POINT('Ctrl Pts',(-14.3242371899018,38.7734241375386,14.5660939123227));
#25308=CARTESIAN_POINT('Ctrl Pts',(-19.500828473455,38.4897596482035,6.08872332958053));
#25309=CARTESIAN_POINT('Ctrl Pts',(-20.0674136396766,38.2060951588683,-3.82802465368487));
#25310=CARTESIAN_POINT('Ctrl Pts',(-15.8900516570147,37.9224306695332,-12.8398255935468));
#25311=CARTESIAN_POINT('Ctrl Pts',(-7.95627309729745,37.638766180198,-18.8162850035974));
#25312=CARTESIAN_POINT('Ctrl Pts',(1.8583726111394,37.3551016908629,-20.344564732932));
#25313=CARTESIAN_POINT('Ctrl Pts',(11.2336980560769,37.0714372015277,-17.0633786491032));
#25314=CARTESIAN_POINT('Ctrl Pts',(17.9533713663584,36.7877727121926,-9.74840086944935));
#25315=CARTESIAN_POINT('Ctrl Pts',(20.4288582345403,36.5041082228574,-0.128895992558966));
#25316=CARTESIAN_POINT('Ctrl Pts',(18.0749522604215,36.2204437335223,9.52107996550914));
#25317=CARTESIAN_POINT('Ctrl Pts',(11.4481180581729,35.9367792441871,16.9202676060106));
#25318=CARTESIAN_POINT('Ctrl Pts',(2.11494271656859,35.653114754852,20.3194950794811));
#25319=CARTESIAN_POINT('Ctrl Pts',(-7.71820618957644,35.3694502655168,18.9151832136093));
#25320=CARTESIAN_POINT('Ctrl Pts',(-15.7267671033322,35.0857857761817,13.0393120888398));
#25321=CARTESIAN_POINT('Ctrl Pts',(-20.0175119664913,34.8021212868465,4.08094070044942));
#25322=CARTESIAN_POINT('Ctrl Pts',(-19.5761065183645,34.5184567975114,-5.84216717555893));
#25323=CARTESIAN_POINT('Ctrl Pts',(-14.5068990723497,34.2347923081762,-14.3841837400463));
#25324=CARTESIAN_POINT('Ctrl Pts',(-6.00825326975288,33.9511278188411,-19.5257715277998));
#25325=CARTESIAN_POINT('Ctrl Pts',(3.91074720947659,33.6674633295059,-20.0514569816771));
#25326=CARTESIAN_POINT('Ctrl Pts',(12.9052441121519,33.3837988401708,-15.8369667826554));
#25327=CARTESIAN_POINT('Ctrl Pts',(18.8489362599963,33.1001343508356,-7.87861062578073));
#25328=CARTESIAN_POINT('Ctrl Pts',(20.3367264736328,32.8164698615006,1.94225587307272));
#25329=CARTESIAN_POINT('Ctrl Pts',(17.0169107711485,32.5328053721653,11.3039667992308));
#25330=CARTESIAN_POINT('Ctrl Pts',(9.67427460687796,32.2491408828303,17.9934245010726));
#25331=CARTESIAN_POINT('Ctrl Pts',(0.0446623068153865,31.965476393495,20.4292063130764));
#25332=CARTESIAN_POINT('Ctrl Pts',(-9.59556289662872,31.68181190416,18.0355545473434));
#25333=CARTESIAN_POINT('Ctrl Pts',(-16.9672830312041,31.3981474148247,11.3782054503749));
#25334=CARTESIAN_POINT('Ctrl Pts',(-20.3281454995571,31.1144829254897,2.03120739099156));
#25335=CARTESIAN_POINT('Ctrl Pts',(-18.8829913196902,30.8308184361545,-7.79629771540332));
#25336=CARTESIAN_POINT('Ctrl Pts',(-12.9747526115673,30.5471539468193,-15.7800946999417));
#25337=CARTESIAN_POINT('Ctrl Pts',(-3.99750972752267,30.2634894574842,-20.034840842762));
#25338=CARTESIAN_POINT('Ctrl Pts',(2.61454075052372,30.0743797979274,-19.7113420388087));
#25339=CARTESIAN_POINT('Ctrl Pts',(5.68902642746934,29.979824968149,-18.779987294375));
#25340=CARTESIAN_POINT('Ctrl Pts',(-16.7739399329833,32.5842681023565,-10.1524840921751));
#25341=CARTESIAN_POINT('Ctrl Pts',(-17.5744591423731,32.6301184573325,-8.83497784130785));
#25342=CARTESIAN_POINT('Ctrl Pts',(-18.2786242253969,32.6790285463274,-7.317135351715));
#25343=CARTESIAN_POINT('Ctrl Pts',(-19.2942200955848,32.7838252633581,-3.9073808009516));
#25344=CARTESIAN_POINT('Ctrl Pts',(-19.6076467443036,32.8397118903724,-2.01516789833537));
#25345=CARTESIAN_POINT('Ctrl Pts',(-19.6080380675886,32.8986516536014,1.32955456298166E-5));
#25346=CARTESIAN_POINT('Ctrl Pts',(2.35308711660641,55.6631561682667,19.4810141131675));
#25347=CARTESIAN_POINT('Ctrl Pts',(-0.836177570637163,55.5686013384883,
19.86624137102));
#25348=CARTESIAN_POINT('Ctrl Pts',(-7.40437233443277,55.3794916789315,19.040577712698));
#25349=CARTESIAN_POINT('Ctrl Pts',(-15.5097781103957,55.0958271895964,13.2964668168065));
#25350=CARTESIAN_POINT('Ctrl Pts',(-19.9471456815097,54.8121627002612,4.41072023820918));
#25351=CARTESIAN_POINT('Ctrl Pts',(-19.6697430247666,54.5284982109261,-5.51852151147492));
#25352=CARTESIAN_POINT('Ctrl Pts',(-14.7420297594324,54.2448337215909,-14.1427836181502));
#25353=CARTESIAN_POINT('Ctrl Pts',(-6.32948010341479,53.9611692322558,-19.4238840093808));
#25354=CARTESIAN_POINT('Ctrl Pts',(3.57945598289861,53.6775047429206,-20.1130676885921));
#25355=CARTESIAN_POINT('Ctrl Pts',(12.6421595856548,53.3938402535855,-16.0475619479634));
#25356=CARTESIAN_POINT('Ctrl Pts',(18.716273712003,53.1101757642503,-8.18837881994133));
#25357=CARTESIAN_POINT('Ctrl Pts',(20.3658389755175,52.8265112749152,1.60652866949811));
#25358=CARTESIAN_POINT('Ctrl Pts',(17.2009151616198,52.54284678558,11.0216583145532));
#25359=CARTESIAN_POINT('Ctrl Pts',(9.96968294609888,52.2591822962449,17.8312589283967));
#25360=CARTESIAN_POINT('Ctrl Pts',(0.381613941123223,51.9755178069097,20.4255421529369));
#25361=CARTESIAN_POINT('Ctrl Pts',(-9.29666955748432,51.6918533175746,18.1912156516937));
#25362=CARTESIAN_POINT('Ctrl Pts',(-16.7772150983034,51.4081888282394,11.6564765993009));
#25363=CARTESIAN_POINT('Ctrl Pts',(-20.2916183484425,51.1245243389043,2.36614013857206));
#25364=CARTESIAN_POINT('Ctrl Pts',(-19.0090722426265,50.8408598495692,-7.48355299426692));
#25365=CARTESIAN_POINT('Ctrl Pts',(-13.2327714994836,50.557195360234,-15.5641303109225));
#25366=CARTESIAN_POINT('Ctrl Pts',(-4.3282365833005,50.2735308708989,-19.96533900255));
#25367=CARTESIAN_POINT('Ctrl Pts',(5.59949572763116,49.9898663815637,-19.646731056189));
#25368=CARTESIAN_POINT('Ctrl Pts',(14.2035043067966,49.7062018922286,-14.683625538629));
#25369=CARTESIAN_POINT('Ctrl Pts',(19.4497969873469,49.4225374028934,-6.24930321681794));
#25370=CARTESIAN_POINT('Ctrl Pts',(20.0981474222916,49.1388729135583,3.66235767703155));
#25371=CARTESIAN_POINT('Ctrl Pts',(15.9952852251765,48.8552084242231,12.7082352871608));
#25372=CARTESIAN_POINT('Ctrl Pts',(8.11112918050874,48.571543934888,18.7498793855759));
#25373=CARTESIAN_POINT('Ctrl Pts',(-1.69050207272523,48.2878794455528,20.35904212617));
#25374=CARTESIAN_POINT('Ctrl Pts',(-11.0924977459054,48.0042149562177,17.1553165902359));
#25375=CARTESIAN_POINT('Ctrl Pts',(-17.8722211123635,47.7205504668825,9.89606518091128));
#25376=CARTESIAN_POINT('Ctrl Pts',(-20.4269419990139,47.4368859775474,0.297378753067758));
#25377=CARTESIAN_POINT('Ctrl Pts',(-18.1527230433581,47.1532214882123,-9.37160816856904));
#25378=CARTESIAN_POINT('Ctrl Pts',(-11.5871908037557,46.8695569988771,-16.8251419854719));
#25379=CARTESIAN_POINT('Ctrl Pts',(-2.28244055807874,46.585892509542,-20.3012033794262));
#25380=CARTESIAN_POINT('Ctrl Pts',(7.56187983711918,46.3022280202068,-18.9780496069259));
#25381=CARTESIAN_POINT('Ctrl Pts',(15.618567857874,46.0185635308717,-13.1684749163659));
#25382=CARTESIAN_POINT('Ctrl Pts',(19.9830182146419,45.7348990415365,-4.24586582304055));
#25383=CARTESIAN_POINT('Ctrl Pts',(19.6234725454198,45.4512345522014,5.6804681860849));
#25384=CARTESIAN_POINT('Ctrl Pts',(14.6249276356951,45.1675700628662,14.2639365255409));
#25385=CARTESIAN_POINT('Ctrl Pts',(6.1690421336071,44.8839055735311,19.4754027611177));
#25386=CARTESIAN_POINT('Ctrl Pts',(-3.74520817655413,44.6002410841959,20.082873531152));
#25387=CARTESIAN_POINT('Ctrl Pts',(-12.7740893021154,44.3165765948608,15.9427424258048));
#25388=CARTESIAN_POINT('Ctrl Pts',(-18.7831689917446,44.0329121055256,8.03373861794982));
#25389=CARTESIAN_POINT('Ctrl Pts',(-20.351897643337,43.7492476161905,-1.77444522854548));
#25390=CARTESIAN_POINT('Ctrl Pts',(-17.1094269777999,43.4655831268553,-11.163149288857));
#25391=CARTESIAN_POINT('Ctrl Pts',(-9.82227876746288,43.1819186375202,-17.9128789804492));
#25392=CARTESIAN_POINT('Ctrl Pts',(-0.213138685564806,42.898254148185,-20.4279946508386));
#25393=CARTESIAN_POINT('Ctrl Pts',(9.44638749380751,42.6145896588499,-18.1139216314637));
#25394=CARTESIAN_POINT('Ctrl Pts',(16.8727826965986,42.3309251695147,-11.5177080023473));
#25395=CARTESIAN_POINT('Ctrl Pts',(20.3104431872471,42.0472606801796,-2.19870213798534));
#25396=CARTESIAN_POINT('Ctrl Pts',(18.9467042160094,41.7635961908444,7.64007806930176));
#25397=CARTESIAN_POINT('Ctrl Pts',(13.1039543936255,41.4799317015093,15.6727397988915));
#25398=CARTESIAN_POINT('Ctrl Pts',(4.16342285401973,41.1962672121741,20.0003575891181));
#25399=CARTESIAN_POINT('Ctrl Pts',(-5.76134404010869,40.912602722839,19.5998803161013));
#25400=CARTESIAN_POINT('Ctrl Pts',(-14.3241261700974,40.6289382335039,14.5659810180111));
#25401=CARTESIAN_POINT('Ctrl Pts',(-19.5006773325508,40.3452737441687,6.08867613901365));
#25402=CARTESIAN_POINT('Ctrl Pts',(-20.0672581074617,40.0616092548336,-3.82799498463215));
#25403=CARTESIAN_POINT('Ctrl Pts',(-15.8899285013867,39.7779447654984,-12.8397260786543));
#25404=CARTESIAN_POINT('Ctrl Pts',(-7.95621143231152,39.4942802761632,-18.8161391682379));
#25405=CARTESIAN_POINT('Ctrl Pts',(1.85835820784766,39.2106157868282,-20.3444070526613));
#25406=CARTESIAN_POINT('Ctrl Pts',(11.2336109894543,38.926951297493,-17.0632463996203));
#25407=CARTESIAN_POINT('Ctrl Pts',(17.9532322189983,38.6432868081578,-9.74832531460192));
#25408=CARTESIAN_POINT('Ctrl Pts',(20.4286999009559,38.3596223188227,-0.12889499355195));
#25409=CARTESIAN_POINT('Ctrl Pts',(18.0748121707474,38.0759578294876,9.52100617250831));
#25410=CARTESIAN_POINT('Ctrl Pts',(11.4480293296981,37.7922933401524,16.9201364657096));
#25411=CARTESIAN_POINT('Ctrl Pts',(2.11492632471884,37.5086288508173,20.3193375935092));
#25412=CARTESIAN_POINT('Ctrl Pts',(-7.71814636969478,37.2249643614821,18.9150366117471));
#25413=CARTESIAN_POINT('Ctrl Pts',(-15.726645213299,36.941299872147,13.0392110278167));
#25414=CARTESIAN_POINT('Ctrl Pts',(-20.017356820919,36.6576353828118,4.08090907120032));
#25415=CARTESIAN_POINT('Ctrl Pts',(-19.5759547942569,36.3739708934767,-5.84212189597385));
#25416=CARTESIAN_POINT('Ctrl Pts',(-14.5067866363524,36.0903064041415,-14.3840722555241));
#25417=CARTESIAN_POINT('Ctrl Pts',(-6.00820670381315,35.8066419148064,-19.5256201937797));
#25418=CARTESIAN_POINT('Ctrl Pts',(3.91071690116573,35.5229774254712,-20.0513015727259));
#25419=CARTESIAN_POINT('Ctrl Pts',(12.9051440864865,35.2393129361361,-15.836844039274));
#25420=CARTESIAN_POINT('Ctrl Pts',(18.8487901790361,34.9556484468009,-7.87854956109791));
#25421=CARTESIAN_POINT('Ctrl Pts',(20.3365688392524,34.6719839574659,1.94224081642136));
#25422=CARTESIAN_POINT('Ctrl Pts',(17.0167789114055,34.3883194681306,11.3038791944104));
#25423=CARTESIAN_POINT('Ctrl Pts',(9.67419956761905,34.1046549787955,17.9932850304986));
#25424=CARTESIAN_POINT('Ctrl Pts',(0.0446620780017708,33.8209904894603,
20.4290480022488));
#25425=CARTESIAN_POINT('Ctrl Pts',(-9.59548876001614,33.5373260001252,18.0354147123321));
#25426=CARTESIAN_POINT('Ctrl Pts',(-16.9671510611812,33.2536615107901,11.3781173646993));
#25427=CARTESIAN_POINT('Ctrl Pts',(-20.327988873431,32.9699970214549,2.03119144706522));
#25428=CARTESIAN_POINT('Ctrl Pts',(-18.882843118214,32.6863325321198,-7.79623688916886));
#25429=CARTESIAN_POINT('Ctrl Pts',(-12.974655776204,32.4026680427846,-15.7799732044501));
#25430=CARTESIAN_POINT('Ctrl Pts',(-3.99747079481186,32.1190035534495,-20.0346838394028));
#25431=CARTESIAN_POINT('Ctrl Pts',(2.61450742368379,31.9298938938927,-19.7111920003019));
#25432=CARTESIAN_POINT('Ctrl Pts',(5.68898199535994,31.8353390641143,-18.7798406199905));
#25433=CARTESIAN_POINT('Ctrl Pts',(2.35247451361281,55.6585629685637,19.4759424235221));
#25434=CARTESIAN_POINT('Ctrl Pts',(-0.835954044174774,55.5640081387853,
19.8610686863525));
#25435=CARTESIAN_POINT('Ctrl Pts',(-7.4024480296698,55.3748984792284,19.0356203314463));
#25436=CARTESIAN_POINT('Ctrl Pts',(-15.5057382293109,55.0912339898934,13.2930048013961));
#25437=CARTESIAN_POINT('Ctrl Pts',(-19.9419529445085,54.8075695005581,4.40957186878231));
#25438=CARTESIAN_POINT('Ctrl Pts',(-19.6646212768537,54.5239050112231,-5.51708469180273));
#25439=CARTESIAN_POINT('Ctrl Pts',(-14.7381916416059,54.2402405218879,-14.1391013081035));
#25440=CARTESIAN_POINT('Ctrl Pts',(-6.32783201705067,53.9565760325528,-19.4188266920463));
#25441=CARTESIAN_POINT('Ctrl Pts',(3.578523961509,53.6729115432176,-20.1078309249584));
#25442=CARTESIAN_POINT('Ctrl Pts',(12.6388680217749,53.3892470538825,-16.043383707438));
#25443=CARTESIAN_POINT('Ctrl Pts',(18.7114006150979,53.1055825645473,-8.18624684292945));
#25444=CARTESIAN_POINT('Ctrl Pts',(20.3605364075023,52.8219180752122,1.60611038358585));
#25445=CARTESIAN_POINT('Ctrl Pts',(17.1964366226151,52.5382535858769,11.0187886481856));
#25446=CARTESIAN_POINT('Ctrl Pts',(9.96708718002274,52.2545890965418,17.8266162724855));
#25447=CARTESIAN_POINT('Ctrl Pts',(0.381514580940291,51.9709246072066,20.4202240336472));
#25448=CARTESIAN_POINT('Ctrl Pts',(-9.29424901920701,51.6872601178715,18.1864792752938));
#25449=CARTESIAN_POINT('Ctrl Pts',(-16.7728468799808,51.4035956285364,11.6534416476308));
#25450=CARTESIAN_POINT('Ctrl Pts',(-20.2863350982357,51.1199311392012,2.36552407582162));
#25451=CARTESIAN_POINT('Ctrl Pts',(-19.0041229241428,50.8362666498662,-7.48160453054787));
#25452=CARTESIAN_POINT('Ctrl Pts',(-13.2293261339785,50.552602160531,-15.5600779385785));
#25453=CARTESIAN_POINT('Ctrl Pts',(-4.32710965711362,50.2689376711959,-19.9601407045388));
#25454=CARTESIAN_POINT('Ctrl Pts',(5.59803780861646,49.9852731818607,-19.641615712896));
#25455=CARTESIAN_POINT('Ctrl Pts',(14.1998061953725,49.7016086925256,-14.6798024199021));
#25456=CARTESIAN_POINT('Ctrl Pts',(19.4447329190163,49.4179442031904,-6.24767610993663));
#25457=CARTESIAN_POINT('Ctrl Pts',(20.0929145454661,49.1342797138553,3.6614041231438));
#25458=CARTESIAN_POINT('Ctrl Pts',(15.9911205946964,48.8506152245201,12.7049264931452));
#25459=CARTESIAN_POINT('Ctrl Pts',(8.10901731720995,48.566950735185,18.7449975520795));
#25460=CARTESIAN_POINT('Ctrl Pts',(-1.69006192324604,48.2832862458497,20.3537413212014));
#25461=CARTESIAN_POINT('Ctrl Pts',(-11.0896096352173,47.9996217565146,17.1508499268804));
#25462=CARTESIAN_POINT('Ctrl Pts',(-17.8675677913534,47.7159572671794,9.89348858073751));
#25463=CARTESIAN_POINT('Ctrl Pts',(-20.4216235152184,47.4322927778444,0.297301325713269));
#25464=CARTESIAN_POINT('Ctrl Pts',(-18.1479966891463,47.1486282885093,-9.36916811923689));
#25465=CARTESIAN_POINT('Ctrl Pts',(-11.5841738917515,46.8649637991741,-16.8207612883998));
#25466=CARTESIAN_POINT('Ctrl Pts',(-2.2818462878682,46.581299309839,-20.2959176337082));
#25467=CARTESIAN_POINT('Ctrl Pts',(7.55991097974546,46.2976348205038,-18.9731083656324));
#25468=CARTESIAN_POINT('Ctrl Pts',(15.6145013118357,46.0139703311687,-13.16504629154));
#25469=CARTESIAN_POINT('Ctrl Pts',(19.9778153135633,45.7303058418335,-4.24476034339613));
#25470=CARTESIAN_POINT('Ctrl Pts',(19.6183632578549,45.4466413524984,5.67898918457795));
#25471=CARTESIAN_POINT('Ctrl Pts',(14.621119799914,45.1629768631631,14.2602226796174));
#25472=CARTESIAN_POINT('Ctrl Pts',(6.1674359239932,44.8793123738281,19.4703320259092));
#25473=CARTESIAN_POINT('Ctrl Pts',(-3.74423305120258,44.5956478844928,20.0776446311312));
#25474=CARTESIAN_POINT('Ctrl Pts',(-12.7707633619448,44.3119833951578,15.9385914756894));
#25475=CARTESIAN_POINT('Ctrl Pts',(-18.7782784907623,44.0283189058226,8.03164690453235));
#25476=CARTESIAN_POINT('Ctrl Pts',(-20.3465986985498,43.7446544164875,-1.77398322311195));
#25477=CARTESIAN_POINT('Ctrl Pts',(-17.1049722625451,43.4609899271523,-11.1602427829002));
#25478=CARTESIAN_POINT('Ctrl Pts',(-9.81972137877189,43.1773254378172,-17.9082150735074));
#25479=CARTESIAN_POINT('Ctrl Pts',(-0.213083191470515,42.893660948482,-20.4226758929682));
#25480=CARTESIAN_POINT('Ctrl Pts',(9.443927974472,42.6099964591469,-18.1092053798253));
#25481=CARTESIAN_POINT('Ctrl Pts',(16.868389595499,42.3263319698117,-11.5147091813111));
#25482=CARTESIAN_POINT('Ctrl Pts',(20.3051550357961,42.0426674804766,-2.19812967042301));
#25483=CARTESIAN_POINT('Ctrl Pts',(18.941771135994,41.7590029911413,7.63808885175711));
#25484=CARTESIAN_POINT('Ctrl Pts',(13.1005425677583,41.4753385018062,15.6686591483147));
#25485=CARTESIAN_POINT('Ctrl Pts',(4.16233883973193,41.191674012471,19.9951501734537));
#25486=CARTESIAN_POINT('Ctrl Pts',(-5.75984398126879,40.9080095231359,19.5947771711538));
#25487=CARTESIAN_POINT('Ctrl Pts',(-14.3203966528292,40.6243450338009,14.5621885299326));
#25488=CARTESIAN_POINT('Ctrl Pts',(-19.4956000167,40.3406805444657,6.08709085398259));
#25489=CARTESIAN_POINT('Ctrl Pts',(-20.0620332731684,40.0570160551306,-3.82699830439993));
#25490=CARTESIAN_POINT('Ctrl Pts',(-15.8857913022283,39.7733515657954,-12.8363830488904));
#25491=CARTESIAN_POINT('Ctrl Pts',(-7.95413990434726,39.4896870764602,-18.8112400829384));
#25492=CARTESIAN_POINT('Ctrl Pts',(1.85787435431672,39.2060225871252,-20.3391100581702));
#25493=CARTESIAN_POINT('Ctrl Pts',(11.2306861376571,38.92235809779,-17.0588037082239));
#25494=CARTESIAN_POINT('Ctrl Pts',(17.9485578054405,38.6386936084548,-9.74578718088502));
#25495=CARTESIAN_POINT('Ctrl Pts',(20.4233809594614,38.3550291191197,-0.128861433661739));
#25496=CARTESIAN_POINT('Ctrl Pts',(18.0701061018895,38.0713646297846,9.51852722499672));
#25497=CARTESIAN_POINT('Ctrl Pts',(11.4450486506248,37.7877001404493,16.9157310352918));
#25498=CARTESIAN_POINT('Ctrl Pts',(2.11437566954724,37.5040356511143,20.3140471262575));
#25499=CARTESIAN_POINT('Ctrl Pts',(-7.71613682582219,37.2203711617791,18.9101117769003));
#25500=CARTESIAN_POINT('Ctrl Pts',(-15.7225505275519,36.9367066724439,13.0358160589347));
#25501=CARTESIAN_POINT('Ctrl Pts',(-20.0121449792825,36.6530421831088,4.07984654069534));
#25502=CARTESIAN_POINT('Ctrl Pts',(-19.570857878601,36.3693776937737,-5.84060080529386));
#25503=CARTESIAN_POINT('Ctrl Pts',(-14.5030095606927,36.0857132044385,-14.3803271303707));
#25504=CARTESIAN_POINT('Ctrl Pts',(-6.00664236988544,35.8020487151034,-19.5205363835633));
#25505=CARTESIAN_POINT('Ctrl Pts',(3.90969868212814,35.5183842257682,-20.0460808931517));
#25506=CARTESIAN_POINT('Ctrl Pts',(12.9017840257226,35.2347197364331,-15.8327206611571));
#25507=CARTESIAN_POINT('Ctrl Pts',(18.8438825892667,34.9510552470979,-7.87649825435995));
#25508=CARTESIAN_POINT('Ctrl Pts',(20.3312738920437,34.6673907577629,1.94173512410548));
#25509=CARTESIAN_POINT('Ctrl Pts',(17.0123483056708,34.3837262684276,11.3009360443548));
#25510=CARTESIAN_POINT('Ctrl Pts',(9.67168075942046,34.1000617790925,17.988600194117));
#25511=CARTESIAN_POINT('Ctrl Pts',(0.0446503983630494,33.8163972897572,
20.4237289590255));
#25512=CARTESIAN_POINT('Ctrl Pts',(-9.59299031791114,33.5327328004222,18.0307189233321));
#25513=CARTESIAN_POINT('Ctrl Pts',(-16.9627335925823,33.2490683110871,11.375154844335));
#25514=CARTESIAN_POINT('Ctrl Pts',(-20.3226957496675,32.9654038217519,2.03066268125984));
#25515=CARTESIAN_POINT('Ctrl Pts',(-18.8779274714526,32.6817393324168,-7.79420718800329));
#25516=CARTESIAN_POINT('Ctrl Pts',(-12.9712759915485,32.3980748430816,-15.7758642817733));
#25517=CARTESIAN_POINT('Ctrl Pts',(-3.99643345408108,32.1144103537465,-20.0294682376252));
#25518=CARTESIAN_POINT('Ctrl Pts',(2.61383238833494,31.9253006941897,-19.7060586818794));
#25519=CARTESIAN_POINT('Ctrl Pts',(5.68750092507729,31.8307458644113,-18.7749514739398));
#25520=CARTESIAN_POINT('Ctrl Pts',(2.35186191061921,55.6539697688606,19.4708707338767));
#25521=CARTESIAN_POINT('Ctrl Pts',(-0.835730517712384,55.5594149390822,
19.855896001685));
#25522=CARTESIAN_POINT('Ctrl Pts',(-7.40052372490683,55.3703052795254,19.0306629501947));
#25523=CARTESIAN_POINT('Ctrl Pts',(-15.5016983482262,55.0866407901903,13.2895427859857));
#25524=CARTESIAN_POINT('Ctrl Pts',(-19.9367602075072,54.8029763008551,4.40842349935545));
#25525=CARTESIAN_POINT('Ctrl Pts',(-19.6594995289409,54.51931181152,-5.51564787213054));
#25526=CARTESIAN_POINT('Ctrl Pts',(-14.7343535237793,54.2356473221848,-14.1354189980568));
#25527=CARTESIAN_POINT('Ctrl Pts',(-6.32618393068655,53.9519828328497,-19.4137693747118));
#25528=CARTESIAN_POINT('Ctrl Pts',(3.5775919401194,53.6683183435145,-20.1025941613248));
#25529=CARTESIAN_POINT('Ctrl Pts',(12.6355764578951,53.3846538541794,-16.0392054669125));
#25530=CARTESIAN_POINT('Ctrl Pts',(18.7065275181928,53.1009893648442,-8.18411486591757));
#25531=CARTESIAN_POINT('Ctrl Pts',(20.355233839487,52.8173248755091,1.60569209767359));
#25532=CARTESIAN_POINT('Ctrl Pts',(17.1919580836104,52.5336603861739,11.015918981818));
#25533=CARTESIAN_POINT('Ctrl Pts',(9.9644914139466,52.2499958968388,17.8219736165744));
#25534=CARTESIAN_POINT('Ctrl Pts',(0.381415220757358,51.9663314075036,20.4149059143575));
#25535=CARTESIAN_POINT('Ctrl Pts',(-9.29182848092971,51.6826669181685,18.181742898894));
#25536=CARTESIAN_POINT('Ctrl Pts',(-16.7684786616583,51.3990024288333,11.6504066959607));
#25537=CARTESIAN_POINT('Ctrl Pts',(-20.2810518480289,51.1153379394982,2.36490801307118));
#25538=CARTESIAN_POINT('Ctrl Pts',(-18.9991736056591,50.8316734501631,-7.47965606682882));
#25539=CARTESIAN_POINT('Ctrl Pts',(-13.2258807684735,50.5480089608279,-15.5560255662346));
#25540=CARTESIAN_POINT('Ctrl Pts',(-4.32598273092673,50.2643444714928,-19.9549424065277));
#25541=CARTESIAN_POINT('Ctrl Pts',(5.59657988960176,49.9806799821576,-19.636500369603));
#25542=CARTESIAN_POINT('Ctrl Pts',(14.1961080839485,49.6970154928225,-14.6759793011752));
#25543=CARTESIAN_POINT('Ctrl Pts',(19.4396688506857,49.4133510034873,-6.24604900305533));
#25544=CARTESIAN_POINT('Ctrl Pts',(20.0876816686406,49.1296865141522,3.66045056925605));
#25545=CARTESIAN_POINT('Ctrl Pts',(15.9869559642162,48.846022024817,12.7016176991295));
#25546=CARTESIAN_POINT('Ctrl Pts',(8.10690545391116,48.5623575354819,18.7401157185831));
#25547=CARTESIAN_POINT('Ctrl Pts',(-1.68962177376686,48.2786930461467,20.3484405162329));
#25548=CARTESIAN_POINT('Ctrl Pts',(-11.0867215245292,47.9950285568116,17.1463832635249));
#25549=CARTESIAN_POINT('Ctrl Pts',(-17.8629144703433,47.7113640674764,9.89091198056374));
#25550=CARTESIAN_POINT('Ctrl Pts',(-20.4163050314229,47.4276995781413,0.297223898358779));
#25551=CARTESIAN_POINT('Ctrl Pts',(-18.1432703349345,47.1440350888062,-9.36672806990475));
#25552=CARTESIAN_POINT('Ctrl Pts',(-11.5811569797474,46.860370599471,-16.8163805913277));
#25553=CARTESIAN_POINT('Ctrl Pts',(-2.28125201765766,46.5767061101359,-20.2906318879902));
#25554=CARTESIAN_POINT('Ctrl Pts',(7.55794212237173,46.2930416208007,-18.9681671243389));
#25555=CARTESIAN_POINT('Ctrl Pts',(15.6104347657974,46.0093771314656,-13.1616176667141));
#25556=CARTESIAN_POINT('Ctrl Pts',(19.9726124124846,45.7257126421304,-4.2436548637517));
#25557=CARTESIAN_POINT('Ctrl Pts',(19.61325397029,45.4420481527953,5.67751018307102));
#25558=CARTESIAN_POINT('Ctrl Pts',(14.617311964133,45.1583836634601,14.256508833694));
#25559=CARTESIAN_POINT('Ctrl Pts',(6.1658297143793,44.874719174125,19.4652612907007));
#25560=CARTESIAN_POINT('Ctrl Pts',(-3.74325792585103,44.5910546847898,20.0724157311104));
#25561=CARTESIAN_POINT('Ctrl Pts',(-12.7674374217743,44.3073901954547,15.934440525574));
#25562=CARTESIAN_POINT('Ctrl Pts',(-18.77338798978,44.0237257061195,8.02955519111489));
#25563=CARTESIAN_POINT('Ctrl Pts',(-20.3412997537626,43.7400612167844,-1.77352121767841));
#25564=CARTESIAN_POINT('Ctrl Pts',(-17.1005175472903,43.4563967274492,-11.1573362769433));
#25565=CARTESIAN_POINT('Ctrl Pts',(-9.81716399008091,43.1727322381141,-17.9035511665657));
#25566=CARTESIAN_POINT('Ctrl Pts',(-0.213027697376223,42.8890677487789,
-20.4173571350978));
#25567=CARTESIAN_POINT('Ctrl Pts',(9.44146845513648,42.6054032594438,-18.1044891281869));
#25568=CARTESIAN_POINT('Ctrl Pts',(16.8639964943994,42.3217387701086,-11.5117103602749));
#25569=CARTESIAN_POINT('Ctrl Pts',(20.2998668843451,42.0380742807735,-2.19755720286068));
#25570=CARTESIAN_POINT('Ctrl Pts',(18.9368380559786,41.7544097914383,7.63609963421245));
#25571=CARTESIAN_POINT('Ctrl Pts',(13.0971307418911,41.4707453021032,15.6645784977378));
#25572=CARTESIAN_POINT('Ctrl Pts',(4.16125482544413,41.187080812768,19.9899427577892));
#25573=CARTESIAN_POINT('Ctrl Pts',(-5.75834392242889,40.9034163234329,19.5896740262063));
#25574=CARTESIAN_POINT('Ctrl Pts',(-14.3166671355611,40.6197518340978,14.5583960418542));
#25575=CARTESIAN_POINT('Ctrl Pts',(-19.4905227008492,40.3360873447626,6.08550556895152));
#25576=CARTESIAN_POINT('Ctrl Pts',(-20.056808438875,40.0524228554275,-3.82600162416772));
#25577=CARTESIAN_POINT('Ctrl Pts',(-15.8816541030699,39.7687583660923,-12.8330400191265));
#25578=CARTESIAN_POINT('Ctrl Pts',(-7.95206837638299,39.4850938767571,-18.8063409976389));
#25579=CARTESIAN_POINT('Ctrl Pts',(1.85739050078578,39.2014293874221,-20.3338130636791));
#25580=CARTESIAN_POINT('Ctrl Pts',(11.22776128586,38.9177648980869,-17.0543610168275));
#25581=CARTESIAN_POINT('Ctrl Pts',(17.9438833918827,38.6341004087517,-9.74324904716811));
#25582=CARTESIAN_POINT('Ctrl Pts',(20.418062017967,38.3504359194166,-0.128827873771525));
#25583=CARTESIAN_POINT('Ctrl Pts',(18.0654000330317,38.0667714300815,9.51604827748511));
#25584=CARTESIAN_POINT('Ctrl Pts',(11.4420679715514,37.7831069407463,16.911325604874));
#25585=CARTESIAN_POINT('Ctrl Pts',(2.11382501437564,37.4994424514112,20.3087566590058));
#25586=CARTESIAN_POINT('Ctrl Pts',(-7.7141272819496,37.215777962076,18.9051869420536));
#25587=CARTESIAN_POINT('Ctrl Pts',(-15.7184558418048,36.9321134727409,13.0324210900526));
#25588=CARTESIAN_POINT('Ctrl Pts',(-20.0069331376461,36.6484489834057,4.07878401019037));
#25589=CARTESIAN_POINT('Ctrl Pts',(-19.5657609629451,36.3647844940706,-5.83907971461386));
#25590=CARTESIAN_POINT('Ctrl Pts',(-14.4992324850331,36.0811200047354,-14.3765820052173));
#25591=CARTESIAN_POINT('Ctrl Pts',(-6.00507803595772,35.7974555154003,-19.515452573347));
#25592=CARTESIAN_POINT('Ctrl Pts',(3.90868046309055,35.5137910260651,-20.0408602135774));
#25593=CARTESIAN_POINT('Ctrl Pts',(12.8984239649587,35.23012653673,-15.8285972830403));
#25594=CARTESIAN_POINT('Ctrl Pts',(18.8389749994973,34.9464620473948,-7.87444694762198));
#25595=CARTESIAN_POINT('Ctrl Pts',(20.3259789448351,34.6627975580598,1.94122943178962));
#25596=CARTESIAN_POINT('Ctrl Pts',(17.0079176999362,34.3791330687245,11.2979928942992));
#25597=CARTESIAN_POINT('Ctrl Pts',(9.66916195122188,34.0954685793894,17.9839153577354));
#25598=CARTESIAN_POINT('Ctrl Pts',(0.0446387187243297,33.8118040900542,
20.4184099158022));
#25599=CARTESIAN_POINT('Ctrl Pts',(-9.59049187580613,33.5281396007191,18.026023134332));
#25600=CARTESIAN_POINT('Ctrl Pts',(-16.9583161239834,33.244475111384,11.3721923239707));
#25601=CARTESIAN_POINT('Ctrl Pts',(-20.3174026259039,32.9608106220488,2.03013391545447));
#25602=CARTESIAN_POINT('Ctrl Pts',(-18.8730118246912,32.6771461327137,-7.79217748683771));
#25603=CARTESIAN_POINT('Ctrl Pts',(-12.9678962068931,32.3934816433785,-15.7717553590965));
#25604=CARTESIAN_POINT('Ctrl Pts',(-3.9953961133503,32.1098171540434,-20.0242526358475));
#25605=CARTESIAN_POINT('Ctrl Pts',(2.6131573529861,31.9207074944866,-19.7009253634569));
#25606=CARTESIAN_POINT('Ctrl Pts',(5.68601985479465,31.8261526647082,-18.7700623278891));
#25607=CARTESIAN_POINT('Ctrl Pts',(2.35124930762562,55.6493765691575,19.4657990442313));
#25608=CARTESIAN_POINT('Ctrl Pts',(-0.835506991249996,55.5548217393791,
19.8507233170175));
#25609=CARTESIAN_POINT('Ctrl Pts',(-7.39859942014385,55.3657120798223,19.025705568943));
#25610=CARTESIAN_POINT('Ctrl Pts',(-15.4976584671414,55.0820475904872,13.2860807705753));
#25611=CARTESIAN_POINT('Ctrl Pts',(-19.931567470506,54.798383101152,4.40727512992858));
#25612=CARTESIAN_POINT('Ctrl Pts',(-19.654377781028,54.5147186118169,-5.51421105245834));
#25613=CARTESIAN_POINT('Ctrl Pts',(-14.7305154059527,54.2310541224818,-14.13173668801));
#25614=CARTESIAN_POINT('Ctrl Pts',(-6.32453584432243,53.9473896331466,-19.4087120573774));
#25615=CARTESIAN_POINT('Ctrl Pts',(3.57665991872979,53.6637251438114,-20.0973573976911));
#25616=CARTESIAN_POINT('Ctrl Pts',(12.6322848940153,53.3800606544763,-16.035027226387));
#25617=CARTESIAN_POINT('Ctrl Pts',(18.7016544212876,53.0963961651411,-8.18198288890569));
#25618=CARTESIAN_POINT('Ctrl Pts',(20.3499312714717,52.812731675806,1.60527381176133));
#25619=CARTESIAN_POINT('Ctrl Pts',(17.1874795446057,52.5290671864708,11.0130493154504));
#25620=CARTESIAN_POINT('Ctrl Pts',(9.96189564787046,52.2454026971357,17.8173309606632));
#25621=CARTESIAN_POINT('Ctrl Pts',(0.381315860574426,51.9617382078005,20.4095877950678));
#25622=CARTESIAN_POINT('Ctrl Pts',(-9.2894079426524,51.6780737184654,18.1770065224941));
#25623=CARTESIAN_POINT('Ctrl Pts',(-16.7641104433357,51.3944092291302,11.6473717442906));
#25624=CARTESIAN_POINT('Ctrl Pts',(-20.2757685978221,51.1107447397951,2.36429195032073));
#25625=CARTESIAN_POINT('Ctrl Pts',(-18.9942242871754,50.82708025046,-7.47770760310978));
#25626=CARTESIAN_POINT('Ctrl Pts',(-13.2224354029684,50.5434157611248,-15.5519731938906));
#25627=CARTESIAN_POINT('Ctrl Pts',(-4.32485580473984,50.2597512717897,-19.9497441085165));
#25628=CARTESIAN_POINT('Ctrl Pts',(5.59512197058706,49.9760867824545,-19.6313850263099));
#25629=CARTESIAN_POINT('Ctrl Pts',(14.1924099725245,49.6924222931194,-14.6721561824483));
#25630=CARTESIAN_POINT('Ctrl Pts',(19.4346047823551,49.4087578037842,-6.24442189617403));
#25631=CARTESIAN_POINT('Ctrl Pts',(20.0824487918151,49.1250933144491,3.6594970153683));
#25632=CARTESIAN_POINT('Ctrl Pts',(15.982791333736,48.8414288251139,12.6983089051138));
#25633=CARTESIAN_POINT('Ctrl Pts',(8.10479359061236,48.5577643357788,18.7352338850867));
#25634=CARTESIAN_POINT('Ctrl Pts',(-1.68918162428767,48.2740998464436,20.3431397112644));
#25635=CARTESIAN_POINT('Ctrl Pts',(-11.0838334138411,47.9904353571085,17.1419166001694));
#25636=CARTESIAN_POINT('Ctrl Pts',(-17.8582611493331,47.7067708677733,9.88833538038999));
#25637=CARTESIAN_POINT('Ctrl Pts',(-20.4109865476274,47.4231063784382,0.297146471004289));
#25638=CARTESIAN_POINT('Ctrl Pts',(-18.1385439807228,47.1394418891031,-9.3642880205726));
#25639=CARTESIAN_POINT('Ctrl Pts',(-11.5781400677432,46.8557773997679,-16.8119998942556));
#25640=CARTESIAN_POINT('Ctrl Pts',(-2.28065774744712,46.5721129104328,-20.2853461422722));
#25641=CARTESIAN_POINT('Ctrl Pts',(7.55597326499801,46.2884484210976,-18.9632258830455));
#25642=CARTESIAN_POINT('Ctrl Pts',(15.6063682197591,46.0047839317625,-13.1581890418883));
#25643=CARTESIAN_POINT('Ctrl Pts',(19.967409511406,45.7211194424273,-4.24254938410727));
#25644=CARTESIAN_POINT('Ctrl Pts',(19.6081446827251,45.4374549530922,5.67603118156409));
#25645=CARTESIAN_POINT('Ctrl Pts',(14.6135041283519,45.153790463757,14.2527949877705));
#25646=CARTESIAN_POINT('Ctrl Pts',(6.16422350476539,44.8701259744219,19.4601905554922));
#25647=CARTESIAN_POINT('Ctrl Pts',(-3.74228280049948,44.5864614850867,20.0671868310897));
#25648=CARTESIAN_POINT('Ctrl Pts',(-12.7641114816037,44.3027969957516,15.9302895754586));
#25649=CARTESIAN_POINT('Ctrl Pts',(-18.7684974887977,44.0191325064164,8.02746347769743));
#25650=CARTESIAN_POINT('Ctrl Pts',(-20.3360008089754,43.7354680170813,-1.77305921224488));
#25651=CARTESIAN_POINT('Ctrl Pts',(-17.0960628320355,43.4518035277461,-11.1544297709865));
#25652=CARTESIAN_POINT('Ctrl Pts',(-9.81460660138991,43.168139038411,-17.8988872596239));
#25653=CARTESIAN_POINT('Ctrl Pts',(-0.212972203281932,42.8844745490758,
-20.4120383772274));
#25654=CARTESIAN_POINT('Ctrl Pts',(9.43900893580097,42.6008100597407,-18.0997728765485));
#25655=CARTESIAN_POINT('Ctrl Pts',(16.8596033932998,42.3171455704055,-11.5087115392387));
#25656=CARTESIAN_POINT('Ctrl Pts',(20.2945787328941,42.0334810810704,-2.19698473529835));
#25657=CARTESIAN_POINT('Ctrl Pts',(18.9319049759631,41.7498165917352,7.6341104166678));
#25658=CARTESIAN_POINT('Ctrl Pts',(13.093718916024,41.4661521024001,15.6604978471609));
#25659=CARTESIAN_POINT('Ctrl Pts',(4.16017081115633,41.1824876130649,19.9847353421248));
#25660=CARTESIAN_POINT('Ctrl Pts',(-5.75684386358899,40.8988231237298,19.5845708812588));
#25661=CARTESIAN_POINT('Ctrl Pts',(-14.3129376182929,40.6151586343947,14.5546035537758));
#25662=CARTESIAN_POINT('Ctrl Pts',(-19.4854453849984,40.3314941450595,6.08392028392046));
#25663=CARTESIAN_POINT('Ctrl Pts',(-20.0515836045816,40.0478296557244,-3.8250049439355));
#25664=CARTESIAN_POINT('Ctrl Pts',(-15.8775169039115,39.7641651663892,-12.8296969893626));
#25665=CARTESIAN_POINT('Ctrl Pts',(-7.94999684841872,39.480500677054,-18.8014419123395));
#25666=CARTESIAN_POINT('Ctrl Pts',(1.85690664725484,39.196836187719,-20.3285160691879));
#25667=CARTESIAN_POINT('Ctrl Pts',(11.2248364340628,38.9131716983838,-17.049918325431));
#25668=CARTESIAN_POINT('Ctrl Pts',(17.9392089783248,38.6295072090486,-9.7407109134512));
#25669=CARTESIAN_POINT('Ctrl Pts',(20.4127430764725,38.3458427197135,-0.128794313881315));
#25670=CARTESIAN_POINT('Ctrl Pts',(18.0606939641738,38.0621782303784,9.51356932997351));
#25671=CARTESIAN_POINT('Ctrl Pts',(11.4390872924781,37.7785137410432,16.9069201744562));
#25672=CARTESIAN_POINT('Ctrl Pts',(2.11327435920404,37.4948492517081,20.3034661917541));
#25673=CARTESIAN_POINT('Ctrl Pts',(-7.712117738077,37.2111847623729,18.9002621072068));
#25674=CARTESIAN_POINT('Ctrl Pts',(-15.7143611560578,36.9275202730378,13.0290261211706));
#25675=CARTESIAN_POINT('Ctrl Pts',(-20.0017212960097,36.6438557837026,4.07772147968539));
#25676=CARTESIAN_POINT('Ctrl Pts',(-19.5606640472892,36.3601912943675,-5.83755862393387));
#25677=CARTESIAN_POINT('Ctrl Pts',(-14.4954554093735,36.0765268050323,-14.3728368800639));
#25678=CARTESIAN_POINT('Ctrl Pts',(-6.00351370203,35.7928623156972,-19.5103687631306));
#25679=CARTESIAN_POINT('Ctrl Pts',(3.90766224405295,35.509197826362,-20.0356395340032));
#25680=CARTESIAN_POINT('Ctrl Pts',(12.8950639041948,35.2255333370269,-15.8244739049234));
#25681=CARTESIAN_POINT('Ctrl Pts',(18.8340674097279,34.9418688476917,-7.87239564088401));
#25682=CARTESIAN_POINT('Ctrl Pts',(20.3206839976264,34.6582043583567,1.94072373947375));
#25683=CARTESIAN_POINT('Ctrl Pts',(17.0034870942015,34.3745398690214,11.2950497442436));
#25684=CARTESIAN_POINT('Ctrl Pts',(9.6666431430233,34.0908753796863,17.9792305213538));
#25685=CARTESIAN_POINT('Ctrl Pts',(0.04462703908561,33.8072108903511,20.4130908725788));
#25686=CARTESIAN_POINT('Ctrl Pts',(-9.58799343370113,33.523546401016,18.0213273453319));
#25687=CARTESIAN_POINT('Ctrl Pts',(-16.9538986553845,33.2398819116809,11.3692298036064));
#25688=CARTESIAN_POINT('Ctrl Pts',(-20.3121095021403,32.9562174223457,2.0296051496491));
#25689=CARTESIAN_POINT('Ctrl Pts',(-18.8680961779298,32.6725529330106,-7.79014778567214));
#25690=CARTESIAN_POINT('Ctrl Pts',(-12.9645164222377,32.3888884436754,-15.7676464364197));
#25691=CARTESIAN_POINT('Ctrl Pts',(-3.99435877261951,32.1052239543403,-20.0190370340698));
#25692=CARTESIAN_POINT('Ctrl Pts',(2.61248231763726,31.9161142947835,-19.6957920450345));
#25693=CARTESIAN_POINT('Ctrl Pts',(5.684538784512,31.8215594650051,-18.7651731818384));
#25694=CARTESIAN_POINT('Ctrl Pts',(2.32499489361428,55.4525251533119,19.2484409165708));
#25695=CARTESIAN_POINT('Ctrl Pts',(-0.825927285719014,55.3579703235335,
19.6290368312674));
#25696=CARTESIAN_POINT('Ctrl Pts',(-7.31612921601654,55.1688606639768,18.813246372444));
#25697=CARTESIAN_POINT('Ctrl Pts',(-15.3245207063658,54.8851961746416,13.1377086815575));
#25698=CARTESIAN_POINT('Ctrl Pts',(-19.7090215990246,54.6015316853065,4.35805929734841));
#25699=CARTESIAN_POINT('Ctrl Pts',(-19.4348742990482,54.3178671959714,-5.45263306650719));
#25700=CARTESIAN_POINT('Ctrl Pts',(-14.5660246419556,54.0342027066362,-13.9739234002933));
#25701=CARTESIAN_POINT('Ctrl Pts',(-6.25390357157437,53.750538217301,-19.1919698858997));
#25702=CARTESIAN_POINT('Ctrl Pts',(3.53671614488966,53.4668737279659,-19.8729246705337));
#25703=CARTESIAN_POINT('Ctrl Pts',(12.491217870594,53.1832092386308,-15.8559597752955));
#25704=CARTESIAN_POINT('Ctrl Pts',(18.492807411069,52.8995447492956,-8.0906124455394));
#25705=CARTESIAN_POINT('Ctrl Pts',(20.1226783565312,52.6158802599605,1.58734727266439));
#25706=CARTESIAN_POINT('Ctrl Pts',(16.9955421586899,52.3322157706253,10.8900636139818));
#25707=CARTESIAN_POINT('Ctrl Pts',(9.85064853032163,52.0485512812902,17.6183599930405));
#25708=CARTESIAN_POINT('Ctrl Pts',(0.37705756702019,51.764886791955,20.1816683969376));
#25709=CARTESIAN_POINT('Ctrl Pts',(-9.18567058791066,51.4812223026199,17.9740189624988));
#25710=CARTESIAN_POINT('Ctrl Pts',(-16.5769010866546,51.1975578132847,11.5173023870012));
#25711=CARTESIAN_POINT('Ctrl Pts',(-20.0493435889592,50.9138933239496,2.33788926101594));
#25712=CARTESIAN_POINT('Ctrl Pts',(-18.782110637875,50.6302288346144,-7.39420201515054));
#25713=CARTESIAN_POINT('Ctrl Pts',(-13.0747768813237,50.3465643452793,-15.3783000934356));
#25714=CARTESIAN_POINT('Ctrl Pts',(-4.27655896815896,50.0628998559441,-19.7269599080372));
#25715=CARTESIAN_POINT('Ctrl Pts',(5.53263972709995,49.779235366609,-19.4121560280371));
#25716=CARTESIAN_POINT('Ctrl Pts',(14.0339194829231,49.4955708772738,-14.5083082370103));
#25717=CARTESIAN_POINT('Ctrl Pts',(19.2175732824715,49.2119063879387,-6.17468874411822));
#25718=CARTESIAN_POINT('Ctrl Pts',(19.8581826421499,48.9282418986035,3.61863042017902));
#25719=CARTESIAN_POINT('Ctrl Pts',(15.8043071702995,48.6445774092684,12.5565034472994));
#25720=CARTESIAN_POINT('Ctrl Pts',(8.01428516352118,48.3609129199332,18.5260124495264));
#25721=CARTESIAN_POINT('Ctrl Pts',(-1.67031807517956,48.0772484305981,20.1159623554698));
#25722=CARTESIAN_POINT('Ctrl Pts',(-10.9600572414944,47.7935839412629,16.9504881706475));
#25723=CARTESIAN_POINT('Ctrl Pts',(-17.6588331060421,47.5099194519278,9.77790965865729));
#25724=CARTESIAN_POINT('Ctrl Pts',(-20.18305152782,47.2262549625926,0.293828155811846));
#25725=CARTESIAN_POINT('Ctrl Pts',(-17.9359859430751,46.9425904732575,-9.25971447776634));
#25726=CARTESIAN_POINT('Ctrl Pts',(-11.4488438389931,46.6589259839223,-16.6242557340227));
#25727=CARTESIAN_POINT('Ctrl Pts',(-2.2551890241383,46.3752614945872,-20.0588141829296));
#25728=CARTESIAN_POINT('Ctrl Pts',(7.47159366326693,46.0915970052521,-18.7514583990392));
#25729=CARTESIAN_POINT('Ctrl Pts',(15.4320876752591,45.8079325159169,-13.0112479779224));
#25730=CARTESIAN_POINT('Ctrl Pts',(19.7444280366068,45.5242680265818,-4.19517168506042));
#25731=CARTESIAN_POINT('Ctrl Pts',(19.3891752156577,45.2406035372466,5.61264540269537));
#25732=CARTESIAN_POINT('Ctrl Pts',(14.4503111663073,44.9569390479115,14.0936301624802));
#25733=CARTESIAN_POINT('Ctrl Pts',(6.09538594988381,44.6732745585763,19.2428733322712));
#25734=CARTESIAN_POINT('Ctrl Pts',(-3.70049171400454,44.3896100692412,19.8430911159138));
#25735=CARTESIAN_POINT('Ctrl Pts',(-12.6215711885806,44.105945579906,15.7523917133707));
#25736=CARTESIAN_POINT('Ctrl Pts',(-18.5589045895573,43.8222810905709,7.93781861694916));
#25737=CARTESIAN_POINT('Ctrl Pts',(-20.1089031752381,43.5386166012357,-1.75325897937906));
#25738=CARTESIAN_POINT('Ctrl Pts',(-16.9051464639723,43.2549521119006,-11.02986522998));
#25739=CARTESIAN_POINT('Ctrl Pts',(-9.70500422891889,42.9712876225654,-17.6990055335474));
#25740=CARTESIAN_POINT('Ctrl Pts',(-0.210593884955166,42.6876231332303,
-20.1840916113531));
#25741=CARTESIAN_POINT('Ctrl Pts',(9.33360096427893,42.4039586438951,-17.8976478063316));
#25742=CARTESIAN_POINT('Ctrl Pts',(16.6713276318887,42.12029415456,-11.3801906376871));
#25743=CARTESIAN_POINT('Ctrl Pts',(20.0679436707092,41.8366296652248,-2.17245041119846));
#25744=CARTESIAN_POINT('Ctrl Pts',(18.7204872610169,41.5529651758897,7.54885823618261));
#25745=CARTESIAN_POINT('Ctrl Pts',(12.9474978074302,41.2693006865546,15.4856128224382));
#25746=CARTESIAN_POINT('Ctrl Pts',(4.11371305596487,40.9856361972194,19.7615603850772));
#25747=CARTESIAN_POINT('Ctrl Pts',(-5.69255562759324,40.7019717078843,19.3658646692227));
#25748=CARTESIAN_POINT('Ctrl Pts',(-14.1531011639442,40.4183072185491,14.3920683504143));
#25749=CARTESIAN_POINT('Ctrl Pts',(-19.2678461342498,40.134642729214,6.01597949687477));
#25750=CARTESIAN_POINT('Ctrl Pts',(-19.8276621348665,39.8509782398788,-3.78229007684054));
#25751=CARTESIAN_POINT('Ctrl Pts',(-15.7002083685513,39.5673137505437,-12.686424285195));
#25752=CARTESIAN_POINT('Ctrl Pts',(-7.8612170785216,39.2836492612085,-18.5914811137912));
#25753=CARTESIAN_POINT('Ctrl Pts',(1.83617006735736,38.9999847718734,-20.1015020195678));
#25754=CARTESIAN_POINT('Ctrl Pts',(11.0994856427547,38.7163202825382,-16.859517265584));
#25755=CARTESIAN_POINT('Ctrl Pts',(17.7388769687032,38.4326557932031,-9.63193375415516));
#25756=CARTESIAN_POINT('Ctrl Pts',(20.1847884409948,38.148991303868,-0.12735603287229));
#25757=CARTESIAN_POINT('Ctrl Pts',(17.8590052988363,37.8653268145328,9.4073287223333));
#25758=CARTESIAN_POINT('Ctrl Pts',(11.3113439036215,37.5816623251977,16.7181160136924));
#25759=CARTESIAN_POINT('Ctrl Pts',(2.08967485184964,37.2979978358625,20.0767318809684));
#25760=CARTESIAN_POINT('Ctrl Pts',(-7.62599442925154,37.0143333465273,18.6891977566313));
#25761=CARTESIAN_POINT('Ctrl Pts',(-15.5388746240397,36.7306688571922,12.8835274547979));
#25762=CARTESIAN_POINT('Ctrl Pts',(-19.7783566544479,36.447004367857,4.03218445804355));
#25763=CARTESIAN_POINT('Ctrl Pts',(-19.3422248048934,36.163339878522,-5.77236902336261));
#25764=CARTESIAN_POINT('Ctrl Pts',(-14.3335807382467,35.8796753891867,-14.2123315163459));
#25765=CARTESIAN_POINT('Ctrl Pts',(-5.93647081941352,35.5960108998517,-19.2924911824296));
#25766=CARTESIAN_POINT('Ctrl Pts',(3.86402428529894,35.3123464105164,-19.8118961236782));
#25767=CARTESIAN_POINT('Ctrl Pts',(12.7510613000282,35.0286819211814,-15.6477576999141));
#25768=CARTESIAN_POINT('Ctrl Pts',(18.6237421338962,34.7450174318461,-7.78448249497116));
#25769=CARTESIAN_POINT('Ctrl Pts',(20.093757688683,34.4613529425111,1.91905121165081));
#25770=CARTESIAN_POINT('Ctrl Pts',(16.813603991288,34.1776884531758,11.1689147418606));
#25771=CARTESIAN_POINT('Ctrl Pts',(9.55869422022682,33.8940239638408,17.778451819285));
#25772=CARTESIAN_POINT('Ctrl Pts',(0.0441264831404723,33.6103594745056,
20.1851318772931));
#25773=CARTESIAN_POINT('Ctrl Pts',(-9.48091734348675,33.3266949851705,17.8200792453289));
#25774=CARTESIAN_POINT('Ctrl Pts',(-16.7645785725748,33.0430304958353,11.2422646451366));
#25775=CARTESIAN_POINT('Ctrl Pts',(-20.0852613408449,32.7593660065002,2.0069437579902));
#25776=CARTESIAN_POINT('Ctrl Pts',(-18.6574256024406,32.475701517165,-7.70316059286179));
#25777=CARTESIAN_POINT('Ctrl Pts',(-12.8196685084334,32.1920370278299,-15.5915497502714));
#25778=CARTESIAN_POINT('Ctrl Pts',(-3.94990131272888,31.9083725384947,-19.7955112435984));
#25779=CARTESIAN_POINT('Ctrl Pts',(2.58355223125832,31.7192628789379,-19.4757926840709));
#25780=CARTESIAN_POINT('Ctrl Pts',(5.62106434382722,31.6247080491596,-18.5556383510944));
#25781=CARTESIAN_POINT('Ctrl Pts',(2.29623240287978,54.9887272875339,19.0103186286308));
#25782=CARTESIAN_POINT('Ctrl Pts',(-0.815983788566323,54.8941724577555,
19.3862392958837));
#25783=CARTESIAN_POINT('Ctrl Pts',(-7.22546411714879,54.7050627981988,18.5805245364269));
#25784=CARTESIAN_POINT('Ctrl Pts',(-15.1350380983662,54.4213983088636,12.9752015336346));
#25785=CARTESIAN_POINT('Ctrl Pts',(-19.4651871309031,54.1377338195285,4.30414963445148));
#25786=CARTESIAN_POINT('Ctrl Pts',(-19.1944890608874,53.8540693301933,-5.38518456035737));
#25787=CARTESIAN_POINT('Ctrl Pts',(-14.3858367459639,53.5704048408582,-13.8010697766533));
#25788=CARTESIAN_POINT('Ctrl Pts',(-6.17654920598262,53.286740351523,-18.9545697240664));
#25789=CARTESIAN_POINT('Ctrl Pts',(3.4929702879451,53.0030758621879,-19.6271015565293));
#25790=CARTESIAN_POINT('Ctrl Pts',(12.3367033313028,52.7194113728527,-15.6598253868265));
#25791=CARTESIAN_POINT('Ctrl Pts',(18.26405653133,52.4357468835176,-7.99053357547642));
#25792=CARTESIAN_POINT('Ctrl Pts',(19.8737654420741,52.1520823941824,1.56771218797512));
#25793=CARTESIAN_POINT('Ctrl Pts',(16.7853116203566,51.8684179048472,10.7553561877176));
#25794=CARTESIAN_POINT('Ctrl Pts',(9.7287983418804,51.5847534155121,17.4004251975624));
#25795=CARTESIAN_POINT('Ctrl Pts',(0.372393496635935,51.301088926177,19.9320260995471));
#25796=CARTESIAN_POINT('Ctrl Pts',(-9.07204611197383,51.0174244368418,17.7516847503357));
#25797=CARTESIAN_POINT('Ctrl Pts',(-16.3718488697615,50.7337599475067,11.3748361765261));
#25798=CARTESIAN_POINT('Ctrl Pts',(-19.8013381235903,50.4500954581715,2.30897014357578));
#25799=CARTESIAN_POINT('Ctrl Pts',(-18.5497805262892,50.1664309688364,-7.30273754707229));
#25800=CARTESIAN_POINT('Ctrl Pts',(-12.9130450944124,49.8827664795012,-15.1880742871875));
#25801=CARTESIAN_POINT('Ctrl Pts',(-4.22365898036825,49.5991019901661,-19.4829422448911));
#25802=CARTESIAN_POINT('Ctrl Pts',(5.46420232823439,49.3154375008309,-19.1720324117574));
#25803=CARTESIAN_POINT('Ctrl Pts',(13.8603233358139,49.0317730114958,-14.3288440170322));
#25804=CARTESIAN_POINT('Ctrl Pts',(18.979856607036,48.7481085221606,-6.0983093564561));
#25805=CARTESIAN_POINT('Ctrl Pts',(19.6125417859329,48.4644440328255,3.57386884803818));
#25806=CARTESIAN_POINT('Ctrl Pts',(15.6088117608643,48.1807795434903,12.4011825745913));
#25807=CARTESIAN_POINT('Ctrl Pts',(7.91515041865896,47.8971150541552,18.2968502123193));
#25808=CARTESIAN_POINT('Ctrl Pts',(-1.64965664963515,47.6134505648201,19.8671328272861));
#25809=CARTESIAN_POINT('Ctrl Pts',(-10.8244840173986,47.3297860754849,16.7408147829438));
#25810=CARTESIAN_POINT('Ctrl Pts',(-17.440397664954,47.0461215861498,9.65695931067027));
#25811=CARTESIAN_POINT('Ctrl Pts',(-19.9333921230027,46.7624570968146,0.290193573479362));
#25812=CARTESIAN_POINT('Ctrl Pts',(-17.7141221892633,46.4787926074795,-9.14517407726722));
#25813=CARTESIAN_POINT('Ctrl Pts',(-11.3072244443864,46.1951281181443,-16.4186177616698));
#25814=CARTESIAN_POINT('Ctrl Pts',(-2.22729288817802,45.9114636288091,-19.8106915636451));
#25815=CARTESIAN_POINT('Ctrl Pts',(7.3791718793543,45.6277991394741,-18.519507450646));
#25816=CARTESIAN_POINT('Ctrl Pts',(15.2411965298458,45.3441346501388,-12.8503020267311));
#25817=CARTESIAN_POINT('Ctrl Pts',(19.5001942969629,45.0604701608038,-4.14327843866249));
#25818=CARTESIAN_POINT('Ctrl Pts',(19.149335866412,44.7768056714686,5.54321835353227));
#25819=CARTESIAN_POINT('Ctrl Pts',(14.2715643558846,44.4931411821334,13.919295408728));
#25820=CARTESIAN_POINT('Ctrl Pts',(6.01998751836924,44.2094766927983,19.0048437014954));
#25821=CARTESIAN_POINT('Ctrl Pts',(-3.65471753770749,43.9258122034632,19.5976369381404));
#25822=CARTESIAN_POINT('Ctrl Pts',(-12.4654454438462,43.642147714128,15.5575384854444));
#25823=CARTESIAN_POINT('Ctrl Pts',(-18.3293354846332,43.3584832247928,7.8396297445323));
#25824=CARTESIAN_POINT('Ctrl Pts',(-19.860160967385,43.0748187354577,-1.73157159515585));
#25825=CARTESIAN_POINT('Ctrl Pts',(-16.6960339420766,42.7911542461225,-10.8934284981642));
#25826=CARTESIAN_POINT('Ctrl Pts',(-9.58495570324397,42.5074897567875,-17.4800731693675));
#25827=CARTESIAN_POINT('Ctrl Pts',(-0.207988890170126,42.2238252674523,
-19.9344193409579));
#25828=CARTESIAN_POINT('Ctrl Pts',(9.21814660603553,41.9401607781171,-17.6762582858823));
#25829=CARTESIAN_POINT('Ctrl Pts',(16.4651073916866,41.656496288782,-11.2394204663684));
#25830=CARTESIAN_POINT('Ctrl Pts',(19.8197081218965,41.3728317994468,-2.14557773161848));
#25831=CARTESIAN_POINT('Ctrl Pts',(18.4889194180165,41.0891673101117,7.4554807084241));
#25832=CARTESIAN_POINT('Ctrl Pts',(12.7873404302362,40.8055028207765,15.2940595840619));
#25833=CARTESIAN_POINT('Ctrl Pts',(4.06282743286065,40.5218383314414,19.5171147224783));
#25834=CARTESIAN_POINT('Ctrl Pts',(-5.62214010851725,40.2381738421062,19.1263136657279));
#25835=CARTESIAN_POINT('Ctrl Pts',(-13.9780307684675,39.9545093527711,14.2140419893612));
#25836=CARTESIAN_POINT('Ctrl Pts',(-19.0295075960294,39.670844863436,5.9415633037382));
#25837=CARTESIAN_POINT('Ctrl Pts',(-19.5823988098096,39.3871803741007,-3.73550407482647));
#25838=CARTESIAN_POINT('Ctrl Pts',(-15.5060006358226,39.1035158847657,-12.5294963235376));
#25839=CARTESIAN_POINT('Ctrl Pts',(-7.7639757483737,38.8198513954304,-18.3615090452395));
#25840=CARTESIAN_POINT('Ctrl Pts',(1.81345709327477,38.5361869060954,-19.852851362199));
#25841=CARTESIAN_POINT('Ctrl Pts',(10.962187723492,38.2525224167602,-16.6509691656962));
#25842=CARTESIAN_POINT('Ctrl Pts',(17.5194514046147,37.9688579274251,-9.51278909236338));
#25843=CARTESIAN_POINT('Ctrl Pts',(19.935107551027,37.6851934380899,-0.125780669925069));
#25844=CARTESIAN_POINT('Ctrl Pts',(17.6380937766636,37.4015289487548,9.29096236976086));
#25845=CARTESIAN_POINT('Ctrl Pts',(11.1714253496994,37.1178644594196,16.5113170126989));
#25846=CARTESIAN_POINT('Ctrl Pts',(2.06382608535784,36.8341999700845,19.8283876240797));
#25847=CARTESIAN_POINT('Ctrl Pts',(-7.53166274505675,36.5505354807493,18.4580169572718));
#25848=CARTESIAN_POINT('Ctrl Pts',(-15.3466625514509,36.2668709914142,12.7241613749335));
#25849=CARTESIAN_POINT('Ctrl Pts',(-19.5337032236605,35.983206502079,3.98230732426164));
#25850=CARTESIAN_POINT('Ctrl Pts',(-19.1029662256092,35.6995420127439,-5.70096623318445));
#25851=CARTESIAN_POINT('Ctrl Pts',(-14.1562778449197,35.4158775234087,-14.0365284538077));
#25852=CARTESIAN_POINT('Ctrl Pts',(-5.86303814848935,35.1322130340736,-19.0538477951946));
#25853=CARTESIAN_POINT('Ctrl Pts',(3.81622728966013,34.8485485447384,-19.5668278119631));
#25854=CARTESIAN_POINT('Ctrl Pts',(12.5933337176237,34.5648840554033,-15.4541987857508));
#25855=CARTESIAN_POINT('Ctrl Pts',(18.3933711571661,34.2812195660681,-7.68819031969704));
#25856=CARTESIAN_POINT('Ctrl Pts',(19.8452025226348,33.9975550767331,1.89531295213031));
#25857=CARTESIAN_POINT('Ctrl Pts',(16.6056244330345,33.7138905873978,11.0307581330315));
#25858=CARTESIAN_POINT('Ctrl Pts',(9.44045430743507,33.4302260980627,17.5585364623509));
#25859=CARTESIAN_POINT('Ctrl Pts',(0.0435830510866937,33.1465616087275,
19.9354472601053));
#25860=CARTESIAN_POINT('Ctrl Pts',(-9.36364550039437,32.8628971193925,17.5996481914089));
#25861=CARTESIAN_POINT('Ctrl Pts',(-16.5571953167351,32.5792326300572,11.1032026508149));
#25862=CARTESIAN_POINT('Ctrl Pts',(-19.8368305482356,32.2955681407222,1.98211423944718));
#25863=CARTESIAN_POINT('Ctrl Pts',(-18.4265999691035,32.0119036513869,-7.60786617228895));
#25864=CARTESIAN_POINT('Ctrl Pts',(-12.6611685974154,31.7282391620518,-15.3987026344836));
#25865=CARTESIAN_POINT('Ctrl Pts',(-3.90087927873828,31.4445746727167,-19.5506103385464));
#25866=CARTESIAN_POINT('Ctrl Pts',(2.55132695173345,31.2554650131599,-19.2349378570825));
#25867=CARTESIAN_POINT('Ctrl Pts',(5.55152620782898,31.1609101833815,-18.3260867174061));
#25868=CARTESIAN_POINT('Ctrl Pts',(2.30651117940881,54.2861781151759,19.095415771535));
#25869=CARTESIAN_POINT('Ctrl Pts',(-0.819544023557087,54.1916232853975,
19.4730080355294));
#25870=CARTESIAN_POINT('Ctrl Pts',(-7.25786099066229,54.0025136258408,18.6636921445274));
#25871=CARTESIAN_POINT('Ctrl Pts',(-15.2027553932093,53.7188491365056,13.0332767668349));
#25872=CARTESIAN_POINT('Ctrl Pts',(-19.5523252673849,53.4351846471705,4.32341528536645));
#25873=CARTESIAN_POINT('Ctrl Pts',(-19.2803959783241,53.1515201578353,-5.40928860470038));
#25874=CARTESIAN_POINT('Ctrl Pts',(-14.4502302294709,52.8678556685001,-13.8628424617997));
#25875=CARTESIAN_POINT('Ctrl Pts',(-6.20419344545305,52.584191179165,-19.0394093823357));
#25876=CARTESIAN_POINT('Ctrl Pts',(3.50860379932289,52.3005266898299,-19.7149513312436));
#25877=CARTESIAN_POINT('Ctrl Pts',(12.3919221404827,52.0168622004947,-15.7299179049459));
#25878=CARTESIAN_POINT('Ctrl Pts',(18.3458052169007,51.7331977111596,-8.02629874805898));
#25879=CARTESIAN_POINT('Ctrl Pts',(19.9627194082814,51.4495332218244,1.57472917578388));
#25880=CARTESIAN_POINT('Ctrl Pts',(16.8604416826627,51.1658687324893,10.8034965618895));
#25881=CARTESIAN_POINT('Ctrl Pts',(9.77234392496671,50.8822042431541,17.4783085254085));
#25882=CARTESIAN_POINT('Ctrl Pts',(0.374060295795806,50.598539753819,20.0212407328584));
#25883=CARTESIAN_POINT('Ctrl Pts',(-9.11265207573848,50.3148752644838,17.8311402970578));
#25884=CARTESIAN_POINT('Ctrl Pts',(-16.4451283519559,50.0312107751487,11.4257493064833));
#25885=CARTESIAN_POINT('Ctrl Pts',(-19.8899678026295,49.7475462858135,2.31930496458734));
#25886=CARTESIAN_POINT('Ctrl Pts',(-18.6328083061265,49.4638817964784,-7.33542419140319));
#25887=CARTESIAN_POINT('Ctrl Pts',(-12.9708431608012,49.1802173071432,-15.2560552573004));
#25888=CARTESIAN_POINT('Ctrl Pts',(-4.24256384168543,48.8965528178081,-19.5701468034783));
#25889=CARTESIAN_POINT('Ctrl Pts',(5.48865979200988,48.612888328473,-19.2578453553527));
#25890=CARTESIAN_POINT('Ctrl Pts',(13.9223613669416,48.3292238391378,-14.392979120547));
#25891=CARTESIAN_POINT('Ctrl Pts',(19.0648093825124,48.0455593498027,-6.125605047679));
#25892=CARTESIAN_POINT('Ctrl Pts',(19.700326424804,47.7618948604675,3.58986528489379));
#25893=CARTESIAN_POINT('Ctrl Pts',(15.6786759283413,47.4782303711324,12.4566895734256));
#25894=CARTESIAN_POINT('Ctrl Pts',(7.95057818874294,47.1945658817972,18.3787458893891));
#25895=CARTESIAN_POINT('Ctrl Pts',(-1.65704042042933,46.9109013924621,19.9560570014168));
#25896=CARTESIAN_POINT('Ctrl Pts',(-10.8729338017748,46.6272369031269,16.8157457325575));
#25897=CARTESIAN_POINT('Ctrl Pts',(-17.518459908376,46.3435724137918,9.70018331983056));
#25898=CARTESIAN_POINT('Ctrl Pts',(-20.0226128700314,46.0599079244566,0.291492463665673));
#25899=CARTESIAN_POINT('Ctrl Pts',(-17.7934096083299,45.7762434351215,-9.18610736437879));
#25900=CARTESIAN_POINT('Ctrl Pts',(-11.3578349478834,45.4925789457863,-16.4921065754567));
#25901=CARTESIAN_POINT('Ctrl Pts',(-2.23726212643448,45.2089144564512,-19.89936310984));
#25902=CARTESIAN_POINT('Ctrl Pts',(7.41220063951033,44.9252499671161,-18.6023997290475));
#25903=CARTESIAN_POINT('Ctrl Pts',(15.3094152721255,44.6415854777809,-12.9078192590863));
#25904=CARTESIAN_POINT('Ctrl Pts',(19.5874760747776,44.3579209884458,-4.16182352096272));
#25905=CARTESIAN_POINT('Ctrl Pts',(19.2350472215369,44.0742564991106,5.56802948850576));
#25906=CARTESIAN_POINT('Ctrl Pts',(14.3354430788454,43.7905920097754,13.9815973956057));
#25907=CARTESIAN_POINT('Ctrl Pts',(6.04693264542922,43.5069275204403,19.0899083177805));
#25908=CARTESIAN_POINT('Ctrl Pts',(-3.67107584877064,43.2232630311051,19.685354863761));
#25909=CARTESIAN_POINT('Ctrl Pts',(-12.5212400796854,42.93959854177,15.6271731566047));
#25910=CARTESIAN_POINT('Ctrl Pts',(-18.411376563963,42.6559340524348,7.87471948831073));
#25911=CARTESIAN_POINT('Ctrl Pts',(-19.9490539358611,42.3722695630997,-1.73932201266128));
#25912=CARTESIAN_POINT('Ctrl Pts',(-16.770764455154,42.0886050737645,-10.9421868741751));
#25913=CARTESIAN_POINT('Ctrl Pts',(-9.62785742828906,41.8049405844294,-17.5583129981261));
#25914=CARTESIAN_POINT('Ctrl Pts',(-0.208919836796794,41.5212760950943,
-20.0236446857564));
#25915=CARTESIAN_POINT('Ctrl Pts',(9.25940651410001,41.2376116057591,-17.7553762282377));
#25916=CARTESIAN_POINT('Ctrl Pts',(16.5388042904544,40.953947116424,-11.2897274830562));
#25917=CARTESIAN_POINT('Ctrl Pts',(19.9084200257014,40.6702826270888,-2.15518121740963));
#25918=CARTESIAN_POINT('Ctrl Pts',(18.5716747860965,40.3866181377537,7.48885102262636));
#25919=CARTESIAN_POINT('Ctrl Pts',(12.8445758500108,40.1029536484185,15.3625149384123));
#25920=CARTESIAN_POINT('Ctrl Pts',(4.08101242096352,39.8192891590834,19.6044722351703));
#25921=CARTESIAN_POINT('Ctrl Pts',(-5.64730449284705,39.5356246697482,19.2119219747716));
#25922=CARTESIAN_POINT('Ctrl Pts',(-14.0405956515267,39.2519601804131,14.2776632454304));
#25923=CARTESIAN_POINT('Ctrl Pts',(-19.1146826065254,38.968295691078,5.96815740840464));
#25924=CARTESIAN_POINT('Ctrl Pts',(-19.6700485304213,38.6846312017428,-3.75222398190641));
#25925=CARTESIAN_POINT('Ctrl Pts',(-15.5754046264532,38.4009667124077,-12.5855776475278));
#25926=CARTESIAN_POINT('Ctrl Pts',(-7.79872686910231,38.1173022230725,-18.4436941316252));
#25927=CARTESIAN_POINT('Ctrl Pts',(1.82157402568654,37.8336377337374,-19.9417116132913));
#25928=CARTESIAN_POINT('Ctrl Pts',(11.0112538619422,37.5499732444022,-16.7254979713585));
#25929=CARTESIAN_POINT('Ctrl Pts',(17.5978674881561,37.2663087550671,-9.55536780369744));
#25930=CARTESIAN_POINT('Ctrl Pts',(20.0243359762019,36.9826442657319,-0.126343657163793));
#25931=CARTESIAN_POINT('Ctrl Pts',(17.7170408968388,36.6989797763968,9.33254819711234));
#25932=CARTESIAN_POINT('Ctrl Pts',(11.2214280239995,36.4153152870616,16.5852207431317));
#25933=CARTESIAN_POINT('Ctrl Pts',(2.0730636554624,36.1316507977265,19.917138376873));
#25934=CARTESIAN_POINT('Ctrl Pts',(-7.56537404599768,35.8479863083913,18.5406340076227));
#25935=CARTESIAN_POINT('Ctrl Pts',(-15.4153533533233,35.5643218190562,12.7811140088841));
#25936=CARTESIAN_POINT('Ctrl Pts',(-19.6211349863809,35.280657329721,4.00013190868774));
#25937=CARTESIAN_POINT('Ctrl Pts',(-19.1884700311734,34.9969928403859,-5.72648343847778));
#25938=CARTESIAN_POINT('Ctrl Pts',(-14.219640555188,34.7133283510507,-14.0993551699416));
#25939=CARTESIAN_POINT('Ctrl Pts',(-5.88928077243528,34.4296638617156,-19.1391317496443));
#25940=CARTESIAN_POINT('Ctrl Pts',(3.83330849634148,34.1459993723804,-19.6544078404778));
#25941=CARTESIAN_POINT('Ctrl Pts',(12.6497008000794,33.8623348830454,-15.5233709085905));
#25942=CARTESIAN_POINT('Ctrl Pts',(18.4756988050768,33.5786703937101,-7.72260224026285));
#25943=CARTESIAN_POINT('Ctrl Pts',(19.9340286405109,33.2950059043751,1.90379628903132));
#25944=CARTESIAN_POINT('Ctrl Pts',(16.6799500739787,33.0113414150398,11.0801311444916));
#25945=CARTESIAN_POINT('Ctrl Pts',(9.48270965901884,32.7276769257048,17.6371275766456));
#25946=CARTESIAN_POINT('Ctrl Pts',(0.0437773165171389,32.4440124363696,
20.0246770301167));
#25947=CARTESIAN_POINT('Ctrl Pts',(-9.40555504064084,32.1603479470344,17.6784235811412));
#25948=CARTESIAN_POINT('Ctrl Pts',(-16.6313076075072,31.8766834576993,11.1528992674491));
#25949=CARTESIAN_POINT('Ctrl Pts',(-19.9256126938554,31.5930189683641,1.99098745962569));
#25950=CARTESIAN_POINT('Ctrl Pts',(-18.5090891610392,31.309354479029,-7.64192132385965));
#25951=CARTESIAN_POINT('Ctrl Pts',(-12.71781356794,31.0256899896938,-15.4676207891775));
#25952=CARTESIAN_POINT('Ctrl Pts',(-3.91839426586458,30.7420255003587,-19.6381296717053));
#25953=CARTESIAN_POINT('Ctrl Pts',(2.56283670588982,30.5529158408019,-19.3210134924979));
#25954=CARTESIAN_POINT('Ctrl Pts',(5.57637687068598,30.4583610110235,-18.4081209878848));
#25955=CARTESIAN_POINT('Ctrl Pts',(2.33374636495171,53.9527937446315,19.3208936257936));
#25956=CARTESIAN_POINT('Ctrl Pts',(-0.829248422667396,53.8582389148531,
19.7029477756138));
#25957=CARTESIAN_POINT('Ctrl Pts',(-7.34354585410623,53.6691292552963,18.8840738821721));
#25958=CARTESIAN_POINT('Ctrl Pts',(-15.3822785181642,53.3854647659611,13.1871750649224));
#25959=CARTESIAN_POINT('Ctrl Pts',(-19.7831968630274,53.101800276626,4.37446637135565));
#25960=CARTESIAN_POINT('Ctrl Pts',(-19.5080623893974,52.8181357872909,-5.47316184725222));
#25961=CARTESIAN_POINT('Ctrl Pts',(-14.6208587530193,52.5344712979557,-14.0265360699875));
#25962=CARTESIAN_POINT('Ctrl Pts',(-6.27745355195996,52.2508068086206,-19.2642282553663));
#25963=CARTESIAN_POINT('Ctrl Pts',(3.55003392220998,51.9671423192855,-19.9477470874941));
#25964=CARTESIAN_POINT('Ctrl Pts',(12.5382468409166,51.6834778299502,-15.9156580482648));
#25965=CARTESIAN_POINT('Ctrl Pts',(18.5624340365284,51.3998133406152,-8.12107393801096));
#25966=CARTESIAN_POINT('Ctrl Pts',(20.1984407894748,51.11614885128,1.59332370701814));
#25967=CARTESIAN_POINT('Ctrl Pts',(17.0595311629746,50.8324843619448,10.9310651261251));
#25968=CARTESIAN_POINT('Ctrl Pts',(9.88773654793256,50.5488198726097,17.6846938123581));
#25969=CARTESIAN_POINT('Ctrl Pts',(0.378477234066722,50.2651553832745,20.2576531693827));
#25970=CARTESIAN_POINT('Ctrl Pts',(-9.220255013537,49.9814908939394,18.0416918499919));
#25971=CARTESIAN_POINT('Ctrl Pts',(-16.6393137622057,49.6978264046042,11.5606654822436));
#25972=CARTESIAN_POINT('Ctrl Pts',(-20.1248301583836,49.4141619152691,2.34669150600064));
#25973=CARTESIAN_POINT('Ctrl Pts',(-18.8528260196953,49.1304974259339,-7.42204147604143));
#25974=CARTESIAN_POINT('Ctrl Pts',(-13.1240039304488,48.8468329365988,-15.4361999968561));
#25975=CARTESIAN_POINT('Ctrl Pts',(-4.29266038004229,48.5631684472636,-19.8012326864051));
#25976=CARTESIAN_POINT('Ctrl Pts',(5.55347033258617,48.2795039579286,-19.4852435574115));
#25977=CARTESIAN_POINT('Ctrl Pts',(14.0867577407393,47.9958394685933,-14.5629325869872));
#25978=CARTESIAN_POINT('Ctrl Pts',(19.2899282001191,47.7121749792582,-6.19793668959756));
#25979=CARTESIAN_POINT('Ctrl Pts',(19.9329494792741,47.4285104899231,3.63225470574316));
#25980=CARTESIAN_POINT('Ctrl Pts',(15.8638110071084,47.1448460005879,12.6037791756293));
#25981=CARTESIAN_POINT('Ctrl Pts',(8.04445926173514,46.8611815112528,18.5957636135555));
#25982=CARTESIAN_POINT('Ctrl Pts',(-1.67660688829753,46.5775170219176,20.1916997433017));
#25983=CARTESIAN_POINT('Ctrl Pts',(-11.0013222871953,46.2938525325825,17.0143074239265));
#25984=CARTESIAN_POINT('Ctrl Pts',(-17.7253193058069,46.0101880432473,9.81472387231086));
#25985=CARTESIAN_POINT('Ctrl Pts',(-20.2590415090184,45.7265235539122,0.29493443035139));
#25986=CARTESIAN_POINT('Ctrl Pts',(-18.003515634149,45.442859064577,-9.29457766622435));
#25987=CARTESIAN_POINT('Ctrl Pts',(-11.4919491854206,45.1591945752419,-16.686846709373));
#25988=CARTESIAN_POINT('Ctrl Pts',(-2.26367989933175,44.8755300859068,-20.1343364056486));
#25989=CARTESIAN_POINT('Ctrl Pts',(7.4997245066736,44.5918655965717,-18.8220583759174));
#25990=CARTESIAN_POINT('Ctrl Pts',(15.4901900910749,44.3082011072365,-13.0602358372585));
#25991=CARTESIAN_POINT('Ctrl Pts',(19.818766583145,44.0245366179013,-4.21096667111763));
#25992=CARTESIAN_POINT('Ctrl Pts',(19.4621762213813,43.7408721285662,5.63377723293615));
#25993=CARTESIAN_POINT('Ctrl Pts',(14.5047171550316,43.457207639231,14.1466932332251));
#25994=CARTESIAN_POINT('Ctrl Pts',(6.1183353172326,43.1735431498958,19.3153235056613));
#25995=CARTESIAN_POINT('Ctrl Pts',(-3.71442421055426,42.8898786605607,19.9178011328182));
#25996=CARTESIAN_POINT('Ctrl Pts',(-12.6690918995096,42.6062141712256,15.8117000864621));
#25997=CARTESIAN_POINT('Ctrl Pts',(-18.6287795937849,42.3225496818904,7.96770481560604));
#25998=CARTESIAN_POINT('Ctrl Pts',(-20.1846139849791,42.0388851925553,-1.75986006825288));
#25999=CARTESIAN_POINT('Ctrl Pts',(-16.968795003946,41.7552207032201,-11.0713931054995));
#26000=CARTESIAN_POINT('Ctrl Pts',(-9.74154395076786,41.4715562138849,-17.7656429840776));
#26001=CARTESIAN_POINT('Ctrl Pts',(-0.211386779197954,41.1878917245499,
-20.2600855085073));
#26002=CARTESIAN_POINT('Ctrl Pts',(9.36874233825877,40.9042272352147,-17.9650331528156));
#26003=CARTESIAN_POINT('Ctrl Pts',(16.7340958347822,40.6205627458796,-11.4230375021171));
#26004=CARTESIAN_POINT('Ctrl Pts',(20.143500266308,40.3368982565444,-2.18062977226658));
#26005=CARTESIAN_POINT('Ctrl Pts',(18.7909706303448,40.0532337672093,7.57727998373896));
#26006=CARTESIAN_POINT('Ctrl Pts',(12.9962456448721,39.7695692778741,15.5439167625341));
#26007=CARTESIAN_POINT('Ctrl Pts',(4.12920134708626,39.4859047885389,19.83596343558));
#26008=CARTESIAN_POINT('Ctrl Pts',(-5.71398832296735,39.2022402992038,19.4387779098239));
#26009=CARTESIAN_POINT('Ctrl Pts',(-14.2063881453439,38.9185758098687,14.4462550526508));
#26010=CARTESIAN_POINT('Ctrl Pts',(-19.3403903312198,38.6349113205335,6.03862989581119));
#26011=CARTESIAN_POINT('Ctrl Pts',(-19.9023140610512,38.3512468311984,-3.79653054743685));
#26012=CARTESIAN_POINT('Ctrl Pts',(-15.7593202693022,38.0675823418632,-12.7341891705786));
#26013=CARTESIAN_POINT('Ctrl Pts',(-7.89081486937766,37.7839178525281,-18.6614787699108));
#26014=CARTESIAN_POINT('Ctrl Pts',(1.84308331972788,37.5002533631929,-20.1771849636682));
#26015=CARTESIAN_POINT('Ctrl Pts',(11.1412756418686,37.2165888738578,-16.9229940098332));
#26016=CARTESIAN_POINT('Ctrl Pts',(17.8056645367364,36.9329243845226,-9.66819836280189));
#26017=CARTESIAN_POINT('Ctrl Pts',(20.2607849617705,36.6492598951875,-0.127835533328253));
#26018=CARTESIAN_POINT('Ctrl Pts',(17.9262451547023,36.3655954058523,9.44274768420295));
#26019=CARTESIAN_POINT('Ctrl Pts',(11.3539315575162,36.0819309165172,16.7810603767059));
#26020=CARTESIAN_POINT('Ctrl Pts',(2.09754255944752,35.7982664271821,20.1523215644716));
#26021=CARTESIAN_POINT('Ctrl Pts',(-7.65470659712393,35.5146019378468,18.7595633198508));
#26022=CARTESIAN_POINT('Ctrl Pts',(-15.5973790978621,35.2309374485118,12.9320344411444));
#26023=CARTESIAN_POINT('Ctrl Pts',(-19.8528229416665,34.9472729591765,4.04736579120533));
#26024=CARTESIAN_POINT('Ctrl Pts',(-19.4150490442561,34.6636084698415,-5.79410222012417));
#26025=CARTESIAN_POINT('Ctrl Pts',(-14.3875472248033,34.3799439805062,-14.265841500715));
#26026=CARTESIAN_POINT('Ctrl Pts',(-5.958821880042,34.0962794911712,-19.3651281722237));
#26027=CARTESIAN_POINT('Ctrl Pts',(3.87857251823525,33.812615001836,-19.8864886837395));
#26028=CARTESIAN_POINT('Ctrl Pts',(12.7990694868943,33.5289505125009,-15.7066721347278));
#26029=CARTESIAN_POINT('Ctrl Pts',(18.6938613723386,33.2452860231657,-7.81379135144242));
#26030=CARTESIAN_POINT('Ctrl Pts',(20.1694112394676,32.9616215338306,1.92627646367344));
#26031=CARTESIAN_POINT('Ctrl Pts',(16.8769083394267,32.6779570444954,11.2109662460333));
#26032=CARTESIAN_POINT('Ctrl Pts',(9.59468214488203,32.3942925551603,17.8453881855154));
#26033=CARTESIAN_POINT('Ctrl Pts',(0.0442944815207541,32.1106280658251,
20.2611300947005));
#26034=CARTESIAN_POINT('Ctrl Pts',(-9.51661707419267,31.82696357649,17.8871717394074));
#26035=CARTESIAN_POINT('Ctrl Pts',(-16.827690491154,31.5432990871548,11.2845938133513));
#26036=CARTESIAN_POINT('Ctrl Pts',(-20.160897833935,31.2596345978197,2.0144967918736));
#26037=CARTESIAN_POINT('Ctrl Pts',(-18.7276422245378,30.9759701084845,-7.7321569348489));
#26038=CARTESIAN_POINT('Ctrl Pts',(-12.8679941277788,30.6923056191494,-15.6502653565598));
#26039=CARTESIAN_POINT('Ctrl Pts',(-3.96464679805612,30.4086411298142,-19.8700147927816));
#26040=CARTESIAN_POINT('Ctrl Pts',(2.5930722951385,30.2195314702575,-19.5491631551646));
#26041=CARTESIAN_POINT('Ctrl Pts',(5.64222249072293,30.1249766404791,-18.6254832946783));
#26042=CARTESIAN_POINT('Ctrl Pts',(2.35124930762599,53.8215594674016,19.4657990442344));
#26043=CARTESIAN_POINT('Ctrl Pts',(-0.835506991250132,53.7270046376232,
19.8507233170207));
#26044=CARTESIAN_POINT('Ctrl Pts',(-7.39859942014504,53.5378949780665,19.0257055689461));
#26045=CARTESIAN_POINT('Ctrl Pts',(-15.4976584671439,53.2542304887313,13.2860807705774));
#26046=CARTESIAN_POINT('Ctrl Pts',(-19.9315674705091,52.9705659993962,4.40727512992929));
#26047=CARTESIAN_POINT('Ctrl Pts',(-19.6543777810312,52.686901510061,-5.51421105245925));
#26048=CARTESIAN_POINT('Ctrl Pts',(-14.7305154059551,52.4032370207259,-14.1317366880123));
#26049=CARTESIAN_POINT('Ctrl Pts',(-6.32453584432345,52.1195725313907,-19.4087120573804));
#26050=CARTESIAN_POINT('Ctrl Pts',(3.57665991873037,51.8359080420556,-20.0973573976942));
#26051=CARTESIAN_POINT('Ctrl Pts',(12.6322848940173,51.5522435527204,-16.0350272263897));
#26052=CARTESIAN_POINT('Ctrl Pts',(18.7016544212907,51.2685790633853,-8.18198288890697));
#26053=CARTESIAN_POINT('Ctrl Pts',(20.349931271475,50.9849145740501,1.60527381176158));
#26054=CARTESIAN_POINT('Ctrl Pts',(17.1874795446085,50.701250084715,11.0130493154522));
#26055=CARTESIAN_POINT('Ctrl Pts',(9.96189564787207,50.4175855953798,17.817330960666));
#26056=CARTESIAN_POINT('Ctrl Pts',(0.381315860574492,50.1339211060447,20.4095877950711));
#26057=CARTESIAN_POINT('Ctrl Pts',(-9.2894079426539,49.8502566167095,18.177006522497));
#26058=CARTESIAN_POINT('Ctrl Pts',(-16.7641104433384,49.5665921273744,11.6473717442925));
#26059=CARTESIAN_POINT('Ctrl Pts',(-20.2757685978253,49.2829276380392,2.3642919503211));
#26060=CARTESIAN_POINT('Ctrl Pts',(-18.9942242871785,48.9992631487041,-7.47770760311098));
#26061=CARTESIAN_POINT('Ctrl Pts',(-13.2224354029705,48.715598659369,-15.551973193893));
#26062=CARTESIAN_POINT('Ctrl Pts',(-4.32485580474053,48.4319341700338,-19.9497441085197));
#26063=CARTESIAN_POINT('Ctrl Pts',(5.59512197058797,48.1482696806987,-19.6313850263131));
#26064=CARTESIAN_POINT('Ctrl Pts',(14.1924099725268,47.8646051913635,-14.6721561824506));
#26065=CARTESIAN_POINT('Ctrl Pts',(19.4346047823582,47.5809407020284,-6.24442189617503));
#26066=CARTESIAN_POINT('Ctrl Pts',(20.0824487918183,47.2972762126932,3.65949701536888));
#26067=CARTESIAN_POINT('Ctrl Pts',(15.9827913337385,47.0136117233581,12.6983089051158));
#26068=CARTESIAN_POINT('Ctrl Pts',(8.10479359061364,46.7299472340229,18.7352338850897));
#26069=CARTESIAN_POINT('Ctrl Pts',(-1.68918162428795,46.4462827446878,20.3431397112677));
#26070=CARTESIAN_POINT('Ctrl Pts',(-11.0838334138429,46.1626182553526,17.1419166001721));
#26071=CARTESIAN_POINT('Ctrl Pts',(-17.858261149336,45.8789537660175,9.8883353803916));
#26072=CARTESIAN_POINT('Ctrl Pts',(-20.4109865476307,45.5952892766824,0.297146471004314));
#26073=CARTESIAN_POINT('Ctrl Pts',(-18.1385439807257,45.3116247873472,-9.3642880205741));
#26074=CARTESIAN_POINT('Ctrl Pts',(-11.578140067745,45.027960298012,-16.8119998942583));
#26075=CARTESIAN_POINT('Ctrl Pts',(-2.28065774744747,44.7442958086769,-20.2853461422755));
#26076=CARTESIAN_POINT('Ctrl Pts',(7.55597326499919,44.4606313193418,-18.9632258830484));
#26077=CARTESIAN_POINT('Ctrl Pts',(15.6063682197616,44.1769668300066,-13.1581890418903));
#26078=CARTESIAN_POINT('Ctrl Pts',(19.9674095114092,43.8933023406715,-4.24254938410794));
#26079=CARTESIAN_POINT('Ctrl Pts',(19.6081446827283,43.6096378513363,5.67603118156499));
#26080=CARTESIAN_POINT('Ctrl Pts',(14.6135041283542,43.3259733620011,14.2527949877728));
#26081=CARTESIAN_POINT('Ctrl Pts',(6.16422350476639,43.042308872666,19.4601905554954));
#26082=CARTESIAN_POINT('Ctrl Pts',(-3.74228280050009,42.7586443833308,20.0671868310929));
#26083=CARTESIAN_POINT('Ctrl Pts',(-12.7641114816057,42.4749798939957,15.9302895754612));
#26084=CARTESIAN_POINT('Ctrl Pts',(-18.7684974888008,42.1913154046606,8.02746347769871));
#26085=CARTESIAN_POINT('Ctrl Pts',(-20.3360008089787,41.9076509153254,-1.77305921224517));
#26086=CARTESIAN_POINT('Ctrl Pts',(-17.0960628320381,41.6239864259903,-11.1544297709883));
#26087=CARTESIAN_POINT('Ctrl Pts',(-9.81460660139152,41.3403219366551,-17.8988872596267));
#26088=CARTESIAN_POINT('Ctrl Pts',(-0.212972203281963,41.05665744732,-20.4120383772306));
#26089=CARTESIAN_POINT('Ctrl Pts',(9.4390089358025,40.7729929579848,-18.0997728765514));
#26090=CARTESIAN_POINT('Ctrl Pts',(16.8596033933025,40.4893284686497,-11.5087115392406));
#26091=CARTESIAN_POINT('Ctrl Pts',(20.2945787328974,40.2056639793145,-2.1969847352987));
#26092=CARTESIAN_POINT('Ctrl Pts',(18.9319049759662,39.9219994899794,7.63411041666903));
#26093=CARTESIAN_POINT('Ctrl Pts',(13.093718916026,39.6383350006442,15.6604978471634));
#26094=CARTESIAN_POINT('Ctrl Pts',(4.16017081115702,39.3546705113091,19.9847353421279));
#26095=CARTESIAN_POINT('Ctrl Pts',(-5.75684386358992,39.0710060219739,19.5845708812619));
#26096=CARTESIAN_POINT('Ctrl Pts',(-14.3129376182953,38.7873415326388,14.5546035537782));
#26097=CARTESIAN_POINT('Ctrl Pts',(-19.4854453850015,38.5036770433037,6.08392028392143));
#26098=CARTESIAN_POINT('Ctrl Pts',(-20.0515836045849,38.2200125539685,-3.82500494393612));
#26099=CARTESIAN_POINT('Ctrl Pts',(-15.8775169039141,37.9363480646334,-12.8296969893646));
#26100=CARTESIAN_POINT('Ctrl Pts',(-7.94999684842001,37.6526835752982,-18.8014419123425));
#26101=CARTESIAN_POINT('Ctrl Pts',(1.85690664725514,37.3690190859631,-20.3285160691912));
#26102=CARTESIAN_POINT('Ctrl Pts',(11.2248364340646,37.0853545966279,-17.0499183254338));
#26103=CARTESIAN_POINT('Ctrl Pts',(17.9392089783277,36.8016901072928,-9.74071091345282));
#26104=CARTESIAN_POINT('Ctrl Pts',(20.4127430764758,36.5180256179576,-0.128794313881315));
#26105=CARTESIAN_POINT('Ctrl Pts',(18.0606939641767,36.2343611286225,9.51356932997501));
#26106=CARTESIAN_POINT('Ctrl Pts',(11.43908729248,35.9506966392873,16.9069201744589));
#26107=CARTESIAN_POINT('Ctrl Pts',(2.11327435920437,35.6670321499522,20.3034661917574));
#26108=CARTESIAN_POINT('Ctrl Pts',(-7.71211773807824,35.383367660617,18.9002621072099));
#26109=CARTESIAN_POINT('Ctrl Pts',(-15.7143611560603,35.0997031712819,13.0290261211728));
#26110=CARTESIAN_POINT('Ctrl Pts',(-20.0017212960129,34.8160386819467,4.07772147968603));
#26111=CARTESIAN_POINT('Ctrl Pts',(-19.5606640472924,34.5323741926116,-5.83755862393481));
#26112=CARTESIAN_POINT('Ctrl Pts',(-14.4954554093758,34.2487097032764,-14.3728368800661));
#26113=CARTESIAN_POINT('Ctrl Pts',(-6.00351370203096,33.9650452139413,-19.5103687631338));
#26114=CARTESIAN_POINT('Ctrl Pts',(3.90766224405355,33.6813807246061,-20.0356395340063));
#26115=CARTESIAN_POINT('Ctrl Pts',(12.8950639041969,33.397716235271,-15.8244739049259));
#26116=CARTESIAN_POINT('Ctrl Pts',(18.8340674097308,33.1140517459358,-7.87239564088531));
#26117=CARTESIAN_POINT('Ctrl Pts',(20.3206839976297,32.8303872566008,1.94072373947406));
#26118=CARTESIAN_POINT('Ctrl Pts',(17.0034870942043,32.5467227672655,11.2950497442454));
#26119=CARTESIAN_POINT('Ctrl Pts',(9.66664314302491,32.2630582779305,17.9792305213566));
#26120=CARTESIAN_POINT('Ctrl Pts',(0.0446270390856308,31.9793937885952,
20.4130908725821));
#26121=CARTESIAN_POINT('Ctrl Pts',(-9.58799343370268,31.6957292992602,18.0213273453348));
#26122=CARTESIAN_POINT('Ctrl Pts',(-16.9538986553872,31.4120648099249,11.3692298036081));
#26123=CARTESIAN_POINT('Ctrl Pts',(-20.3121095021436,31.1284003205899,2.02960514964943));
#26124=CARTESIAN_POINT('Ctrl Pts',(-18.8680961779327,30.8447358312547,-7.79014778567339));
#26125=CARTESIAN_POINT('Ctrl Pts',(-12.9645164222397,30.5610713419195,-15.7676464364222));
#26126=CARTESIAN_POINT('Ctrl Pts',(-3.99435877262015,30.2774068525844,-20.0190370340731));
#26127=CARTESIAN_POINT('Ctrl Pts',(2.61248231763768,30.0882971930276,-19.6957920450376));
#26128=CARTESIAN_POINT('Ctrl Pts',(5.68453878451291,29.9937423632492,-18.7651731818414));
#26129=CARTESIAN_POINT('Ctrl Pts',(2.35186803664952,53.8169203357015,19.4709214507763));
#26130=CARTESIAN_POINT('Ctrl Pts',(-0.835728231649532,53.7223655059232,
19.8559471824094));
#26131=CARTESIAN_POINT('Ctrl Pts',(-7.40054556370451,53.5332558463665,19.0307122490736));
#26132=CARTESIAN_POINT('Ctrl Pts',(-15.5017371483404,53.2495913570312,13.2895770872723));
#26133=CARTESIAN_POINT('Ctrl Pts',(-19.9368123714836,52.9659268676962,4.40843491954487));
#26134=CARTESIAN_POINT('Ctrl Pts',(-19.6595500301255,52.682262378361,-5.51566214186331));
#26135=CARTESIAN_POINT('Ctrl Pts',(-14.7343917686363,52.3985978890259,-14.1354555298595));
#26136=CARTESIAN_POINT('Ctrl Pts',(-6.3262002033585,52.1149333996907,-19.4138195597816));
#26137=CARTESIAN_POINT('Ctrl Pts',(3.57760114770736,51.8312689103556,-20.1026461221598));
#26138=CARTESIAN_POINT('Ctrl Pts',(12.6356091391944,51.5476044210204,-16.0392469268364));
#26139=CARTESIAN_POINT('Ctrl Pts',(18.706575861892,51.2639399316853,-8.18413602032115));
#26140=CARTESIAN_POINT('Ctrl Pts',(20.3552864600137,50.98027544235,1.60569624796426));
#26141=CARTESIAN_POINT('Ctrl Pts',(17.1920025198992,50.6966109530149,11.0159474565449));
#26142=CARTESIAN_POINT('Ctrl Pts',(9.96451717205493,50.4129464636797,17.8220196838587));
#26143=CARTESIAN_POINT('Ctrl Pts',(0.381416206021541,50.1292819743447,20.4149586840892));
#26144=CARTESIAN_POINT('Ctrl Pts',(-9.29185249869818,49.8456174850094,18.18178989617));
#26145=CARTESIAN_POINT('Ctrl Pts',(-16.7685220060165,49.5619529956743,11.6504368106559));
#26146=CARTESIAN_POINT('Ctrl Pts',(-20.2811042716596,49.2782885063392,2.36491412602784));
#26147=CARTESIAN_POINT('Ctrl Pts',(-18.999222715934,48.9946240170041,-7.47967540070289));
#26148=CARTESIAN_POINT('Ctrl Pts',(-13.2259149555241,48.7109595276689,-15.5560657764083));
#26149=CARTESIAN_POINT('Ctrl Pts',(-4.32599391300361,48.4272950383338,-19.9549939872915));
#26150=CARTESIAN_POINT('Ctrl Pts',(5.59659435599133,48.1436305489987,-19.6365511272388));
#26151=CARTESIAN_POINT('Ctrl Pts',(14.1961447789205,47.8599660596635,-14.6760172365503));
#26152=CARTESIAN_POINT('Ctrl Pts',(19.4397190995403,47.5763015703284,-6.24606514822754));
#26153=CARTESIAN_POINT('Ctrl Pts',(20.0877335925167,47.2926370809931,3.66046003101415));
#26154=CARTESIAN_POINT('Ctrl Pts',(15.9869972882849,47.0089725916581,12.7016505310532));
#26155=CARTESIAN_POINT('Ctrl Pts',(8.1069264091395,46.7253081023228,18.7401641591884));
#26156=CARTESIAN_POINT('Ctrl Pts',(-1.68962614120521,46.4416436129877,20.3484931141353));
#26157=CARTESIAN_POINT('Ctrl Pts',(-11.0867501821699,46.1579791236525,17.1464275845524));
#26158=CARTESIAN_POINT('Ctrl Pts',(-17.8629606435048,45.8743146343175,9.89093754720224));
#26159=CARTESIAN_POINT('Ctrl Pts',(-20.4163578047457,45.5906501449824,0.297224666641401));
#26160=CARTESIAN_POINT('Ctrl Pts',(-18.1433172327772,45.3069856556472,-9.36675228160036));
#26161=CARTESIAN_POINT('Ctrl Pts',(-11.5811869154352,45.023321166312,-16.8164240593439));
#26162=CARTESIAN_POINT('Ctrl Pts',(-2.28125791437836,44.7396566769769,-20.2906843364653));
#26163=CARTESIAN_POINT('Ctrl Pts',(7.557961658606,44.4559921876418,-18.9682161544255));
#26164=CARTESIAN_POINT('Ctrl Pts',(15.6104751166106,44.1723276983066,-13.1616516876741));
#26165=CARTESIAN_POINT('Ctrl Pts',(19.9726640389233,43.8886632089715,-4.24366583301215));
#26166=CARTESIAN_POINT('Ctrl Pts',(19.6133046678369,43.6049987196362,5.67752485864902));
#26167=CARTESIAN_POINT('Ctrl Pts',(14.6173497478612,43.321334230301,14.256545684796));
#26168=CARTESIAN_POINT('Ctrl Pts',(6.16584565219571,43.037669740966,19.465311605707));
#26169=CARTESIAN_POINT('Ctrl Pts',(-3.74326760165467,42.7540052516307,20.0724676155269));
#26170=CARTESIAN_POINT('Ctrl Pts',(-12.7674704238328,42.4703407622956,15.9344817138973));
#26171=CARTESIAN_POINT('Ctrl Pts',(-18.7734365163896,42.1866762729606,8.0295759464037));
#26172=CARTESIAN_POINT('Ctrl Pts',(-20.3413523332071,41.9030117836254,-1.7735258019853));
#26173=CARTESIAN_POINT('Ctrl Pts',(-17.1005617497612,41.6193472942903,-11.1573651171133));
#26174=CARTESIAN_POINT('Ctrl Pts',(-9.81718936609107,41.3356828049551,-17.9035974447674));
#26175=CARTESIAN_POINT('Ctrl Pts',(-0.213028248023332,41.05201831562,-20.41740991114));
#26176=CARTESIAN_POINT('Ctrl Pts',(9.44149286002567,40.7683538262848,-18.1045359257855));
#26177=CARTESIAN_POINT('Ctrl Pts',(16.8640400854962,40.4846893369497,-11.5117401164529));
#26178=CARTESIAN_POINT('Ctrl Pts',(20.2999193566913,40.2010248476145,-2.19756288324188));
#26179=CARTESIAN_POINT('Ctrl Pts',(18.9368870050839,39.9173603582794,7.63611937247311));
#26180=CARTESIAN_POINT('Ctrl Pts',(13.0971645961613,39.6336958689442,15.6646189885051));
#26181=CARTESIAN_POINT('Ctrl Pts',(4.16126558171192,39.350031379609,19.9899944290244));
#26182=CARTESIAN_POINT('Ctrl Pts',(-5.75835880695092,39.0663668902739,19.5897246628022));
#26183=CARTESIAN_POINT('Ctrl Pts',(-14.3167041421641,38.7827024009388,14.558433673293));
#26184=CARTESIAN_POINT('Ctrl Pts',(-19.4905730811527,38.4990379116037,6.08552129914113));
#26185=CARTESIAN_POINT('Ctrl Pts',(-20.0568602829488,38.2153734222685,-3.82601151385237));
#26186=CARTESIAN_POINT('Ctrl Pts',(-15.8816951549476,37.9317089329334,-12.8330731907587));
#26187=CARTESIAN_POINT('Ctrl Pts',(-7.95208893137916,37.6480444435982,-18.8063896094275));
#26188=CARTESIAN_POINT('Ctrl Pts',(1.85739530188323,37.3643799542631,-20.3338656237715));
#26189=CARTESIAN_POINT('Ctrl Pts',(11.2277903080687,37.0807154649279,-17.0544050999903));
#26190=CARTESIAN_POINT('Ctrl Pts',(17.9439297743379,36.7970509755928,-9.74327423211832));
#26191=CARTESIAN_POINT('Ctrl Pts',(20.4181147958306,36.5133864862576,-0.128828206773863));
#26192=CARTESIAN_POINT('Ctrl Pts',(18.0654467295916,36.2297219969225,9.51607287515306));
#26193=CARTESIAN_POINT('Ctrl Pts',(11.4420975477109,35.9460575075872,16.9113693183094));
#26194=CARTESIAN_POINT('Ctrl Pts',(2.11383047832578,35.6623930182522,20.308809154332));
#26195=CARTESIAN_POINT('Ctrl Pts',(-7.71414722191097,35.378728528917,18.905235809343));
#26196=CARTESIAN_POINT('Ctrl Pts',(-15.7184964718176,35.0950640395819,13.0324547770618));
#26197=CARTESIAN_POINT('Ctrl Pts',(-20.006984852839,34.8113995502467,4.07879455327383));
#26198=CARTESIAN_POINT('Ctrl Pts',(-19.5658115376498,34.5277350609116,-5.83909480780952));
#26199=CARTESIAN_POINT('Ctrl Pts',(-14.4992699637004,34.2440705715764,-14.3766191667262));
#26200=CARTESIAN_POINT('Ctrl Pts',(-6.00509355793826,33.9604060822413,-19.5155030180225));
#26201=CARTESIAN_POINT('Ctrl Pts',(3.90869056586123,33.6767415929061,-20.0409120165633));
#26202=CARTESIAN_POINT('Ctrl Pts',(12.8984573068486,33.393077103571,-15.8286381975024));
#26203=CARTESIAN_POINT('Ctrl Pts',(18.8390236931527,33.1094126142358,-7.87446730251712));
#26204=CARTESIAN_POINT('Ctrl Pts',(20.3260314896307,32.8257481249007,1.94123445067361));
#26205=CARTESIAN_POINT('Ctrl Pts',(17.0079616531857,32.5420836355655,11.2980220959072));
#26206=CARTESIAN_POINT('Ctrl Pts',(9.66918696430926,32.2584191462305,17.9839618479286));
#26207=CARTESIAN_POINT('Ctrl Pts',(0.0446387949955499,31.9747546568951,
20.4184626860802));
#26208=CARTESIAN_POINT('Ctrl Pts',(-9.59051658801136,31.6910901675601,18.0260697460044));
#26209=CARTESIAN_POINT('Ctrl Pts',(-16.9583601139928,31.4074256782248,11.3722216858637));
#26210=CARTESIAN_POINT('Ctrl Pts',(-20.3174548346148,31.1237611888899,2.03013923009681));
#26211=CARTESIAN_POINT('Ctrl Pts',(-18.8730612251852,30.8400966995547,-7.79219776225003));
#26212=CARTESIAN_POINT('Ctrl Pts',(-12.9679284853489,30.5564322102195,-15.7717958575954));
#26213=CARTESIAN_POINT('Ctrl Pts',(-3.99540909092099,30.2727677208844,-20.0243049703027));
#26214=CARTESIAN_POINT('Ctrl Pts',(2.61316846193303,30.0836580613276,-19.7009753762946));
#26215=CARTESIAN_POINT('Ctrl Pts',(5.68603466549838,29.9891032315492,-18.7701112193526));
#26216=CARTESIAN_POINT('Ctrl Pts',(2.35248676567306,53.8122812040015,19.4760438573182));
#26217=CARTESIAN_POINT('Ctrl Pts',(-0.835949472048931,53.7177263742231,
19.8611710477982));
#26218=CARTESIAN_POINT('Ctrl Pts',(-7.40249170726399,53.5286167146664,19.035718929201));
#26219=CARTESIAN_POINT('Ctrl Pts',(-15.5058158295368,53.2449522253312,13.2930734039672));
#26220=CARTESIAN_POINT('Ctrl Pts',(-19.9420572724581,52.9612877359961,4.40959470916045));
#26221=CARTESIAN_POINT('Ctrl Pts',(-19.6647222792197,52.6776232466609,-5.51711323126738));
#26222=CARTESIAN_POINT('Ctrl Pts',(-14.7382681313176,52.3939587573258,-14.1391743717067));
#26223=CARTESIAN_POINT('Ctrl Pts',(-6.32786456239355,52.1102942679906,-19.4189270621828));
#26224=CARTESIAN_POINT('Ctrl Pts',(3.57854237668436,51.8266297786555,-20.1079348466254));
#26225=CARTESIAN_POINT('Ctrl Pts',(12.6389333843715,51.5429652893203,-16.0434666272831));
#26226=CARTESIAN_POINT('Ctrl Pts',(18.7114973024933,51.2593007999852,-8.18628915173532));
#26227=CARTESIAN_POINT('Ctrl Pts',(20.3606416485524,50.97563631065,1.60611868416694));
#26228=CARTESIAN_POINT('Ctrl Pts',(17.19652549519,50.6919718213149,11.0188455976376));
#26229=CARTESIAN_POINT('Ctrl Pts',(9.96713869623779,50.4083073319797,17.8267084070514));
#26230=CARTESIAN_POINT('Ctrl Pts',(0.38151655146859,50.1246428426446,20.4203295731073));
#26231=CARTESIAN_POINT('Ctrl Pts',(-9.29429705474246,49.8409783533094,18.1865732698431));
#26232=CARTESIAN_POINT('Ctrl Pts',(-16.7729335686945,49.5573138639743,11.6535018770193));
#26233=CARTESIAN_POINT('Ctrl Pts',(-20.2864399454939,49.2736493746391,2.36553630173456));
#26234=CARTESIAN_POINT('Ctrl Pts',(-19.0042211446896,48.989984885304,-7.4816431982948));
#26235=CARTESIAN_POINT('Ctrl Pts',(-13.2293945080778,48.7063203959688,-15.5601583589236));
#26236=CARTESIAN_POINT('Ctrl Pts',(-4.3271320212667,48.4226559066337,-19.9602438660632));
#26237=CARTESIAN_POINT('Ctrl Pts',(5.5980667413947,48.1389914172986,-19.6417172281645));
#26238=CARTESIAN_POINT('Ctrl Pts',(14.1998795853142,47.8553269279634,-14.6798782906499));
#26239=CARTESIAN_POINT('Ctrl Pts',(19.4448334167225,47.5716624386283,-6.24770840028006));
#26240=CARTESIAN_POINT('Ctrl Pts',(20.0930183932152,47.2879979492931,3.66142304665942));
#26241=CARTESIAN_POINT('Ctrl Pts',(15.9912032428313,47.004333459958,12.7049921569905));
#26242=CARTESIAN_POINT('Ctrl Pts',(8.10905922766536,46.7206689706228,18.7450944332872));
#26243=CARTESIAN_POINT('Ctrl Pts',(-1.69007065812247,46.4370044812877,20.3538465170029));
#26244=CARTESIAN_POINT('Ctrl Pts',(-11.0896669504969,46.1533399919525,17.1509385689327));
#26245=CARTESIAN_POINT('Ctrl Pts',(-17.8676601376735,45.8696755026174,9.8935397140129));
#26246=CARTESIAN_POINT('Ctrl Pts',(-20.4217290618606,45.5860110132823,0.297302862278477));
#26247=CARTESIAN_POINT('Ctrl Pts',(-18.1480904848286,45.3023465239471,-9.36921654262662));
#26248=CARTESIAN_POINT('Ctrl Pts',(-11.5842337631254,45.0186820346119,-16.8208482244296));
#26249=CARTESIAN_POINT('Ctrl Pts',(-2.28185808130925,44.7350175452768,-20.296022530655));
#26250=CARTESIAN_POINT('Ctrl Pts',(7.55995005221281,44.4513530559417,-18.9732064258026));
#26251=CARTESIAN_POINT('Ctrl Pts',(15.6145820134597,44.1676885666065,-13.1651143334578));
#26252=CARTESIAN_POINT('Ctrl Pts',(19.9779185664375,43.8840240772714,-4.24478228191636));
#26253=CARTESIAN_POINT('Ctrl Pts',(19.6184646529456,43.6003595879362,5.67901853573306));
#26254=CARTESIAN_POINT('Ctrl Pts',(14.6211953673681,43.316695098601,14.2602963818193));
#26255=CARTESIAN_POINT('Ctrl Pts',(6.16746779962503,43.0330306092659,19.4704326559187));
#26256=CARTESIAN_POINT('Ctrl Pts',(-3.74425240280926,42.7493661199307,20.0777483999609));
#26257=CARTESIAN_POINT('Ctrl Pts',(-12.7708293660599,42.4657016305956,15.9386738523334));
#26258=CARTESIAN_POINT('Ctrl Pts',(-18.7783755439784,42.1820371412605,8.03168841510866));
#26259=CARTESIAN_POINT('Ctrl Pts',(-20.3467038574354,41.8983726519253,-1.77399239172543));
#26260=CARTESIAN_POINT('Ctrl Pts',(-17.1050606674842,41.6147081625902,-11.1603004632384));
#26261=CARTESIAN_POINT('Ctrl Pts',(-9.81977213079062,41.331043673255,-17.9083076299081));
#26262=CARTESIAN_POINT('Ctrl Pts',(-0.213084292764702,41.0473791839199,
-20.4227814450494));
#26263=CARTESIAN_POINT('Ctrl Pts',(9.44397678424884,40.7637146945847,-18.1092989750195));
#26264=CARTESIAN_POINT('Ctrl Pts',(16.8684767776899,40.4800502052496,-11.5147686936652));
#26265=CARTESIAN_POINT('Ctrl Pts',(20.3052599804853,40.1963857159144,-2.19814103118507));
#26266=CARTESIAN_POINT('Ctrl Pts',(18.9418690342016,39.9127212265793,7.63812832827719));
#26267=CARTESIAN_POINT('Ctrl Pts',(13.1006102762966,39.6290567372441,15.6687401298467));
#26268=CARTESIAN_POINT('Ctrl Pts',(4.16236035226682,39.345392247909,19.9952535159209));
#26269=CARTESIAN_POINT('Ctrl Pts',(-5.75987375031193,39.0617277585738,19.5948784443426));
#26270=CARTESIAN_POINT('Ctrl Pts',(-14.320470666033,38.7780632692387,14.5622637928079));
#26271=CARTESIAN_POINT('Ctrl Pts',(-19.4957007773038,38.4943987799036,6.08712231436083));
#26272=CARTESIAN_POINT('Ctrl Pts',(-20.0621369613127,38.2107342905684,-3.82701808376861));
#26273=CARTESIAN_POINT('Ctrl Pts',(-15.8858734059811,37.9270698012333,-12.8364493921527));
#26274=CARTESIAN_POINT('Ctrl Pts',(-7.95418101433831,37.6434053118981,-18.8113373065124));
#26275=CARTESIAN_POINT('Ctrl Pts',(1.85788395651131,37.359740822563,-20.3392151783517));
#26276=CARTESIAN_POINT('Ctrl Pts',(11.2307441820728,37.0760763332278,-17.0588918745468));
#26277=CARTESIAN_POINT('Ctrl Pts',(17.9486505703482,36.7924118438927,-9.74583755078384));
#26278=CARTESIAN_POINT('Ctrl Pts',(20.4234865151855,36.5087473545575,-0.128862099666414));
#26279=CARTESIAN_POINT('Ctrl Pts',(18.0701994950065,36.2250828652224,9.5185764203311));
#26280=CARTESIAN_POINT('Ctrl Pts',(11.4451078029419,35.9414183758872,16.91581846216));
#26281=CARTESIAN_POINT('Ctrl Pts',(2.11438659744718,35.6577538865521,20.3141521169065));
#26282=CARTESIAN_POINT('Ctrl Pts',(-7.7161767057437,35.3740893972169,18.9102095114761));
#26283=CARTESIAN_POINT('Ctrl Pts',(-15.7226317875749,35.0904249078818,13.0358834329508));
#26284=CARTESIAN_POINT('Ctrl Pts',(-20.0122484096652,34.8067604185466,4.07986762686163));
#26285=CARTESIAN_POINT('Ctrl Pts',(-19.5709590280071,34.5230959292115,-5.84063099168422));
#26286=CARTESIAN_POINT('Ctrl Pts',(-14.5030845180251,34.2394314398763,-14.3804014533863));
#26287=CARTESIAN_POINT('Ctrl Pts',(-6.00667341384557,33.9557669505412,-19.5206372729111));
#26288=CARTESIAN_POINT('Ctrl Pts',(3.90971888766891,33.672102461206,-20.0461844991202));
#26289=CARTESIAN_POINT('Ctrl Pts',(12.9018507095002,33.3884379718709,-15.8328024900789));
#26290=CARTESIAN_POINT('Ctrl Pts',(18.8439799765745,33.1047734825357,-7.87653896414892));
#26291=CARTESIAN_POINT('Ctrl Pts',(20.3313789816317,32.8211089932007,1.94174516187317));
#26292=CARTESIAN_POINT('Ctrl Pts',(17.0124362121671,32.5374445038654,11.300994447569));
#26293=CARTESIAN_POINT('Ctrl Pts',(9.67173078559361,32.2537800145304,17.9886931745006));
#26294=CARTESIAN_POINT('Ctrl Pts',(0.0446505509054691,31.9701155251951,
20.4238344995783));
#26295=CARTESIAN_POINT('Ctrl Pts',(-9.59303974232004,31.6864510358601,18.0308121466739));
#26296=CARTESIAN_POINT('Ctrl Pts',(-16.9628215725985,31.4027865465248,11.3752135681193));
#26297=CARTESIAN_POINT('Ctrl Pts',(-20.322800167086,31.1191220571898,2.03067331054418));
#26298=CARTESIAN_POINT('Ctrl Pts',(-18.8780262724377,30.8354575678546,-7.79424773882668));
#26299=CARTESIAN_POINT('Ctrl Pts',(-12.9713405484581,30.5517930785194,-15.7759452787685));
#26300=CARTESIAN_POINT('Ctrl Pts',(-3.99645940922183,30.2681285891843,-20.0295729065324));
#26301=CARTESIAN_POINT('Ctrl Pts',(2.61385460622837,30.0790189296275,-19.7061587075517));
#26302=CARTESIAN_POINT('Ctrl Pts',(5.68753054648386,29.9844640998491,-18.7750492568638));
#26303=CARTESIAN_POINT('Ctrl Pts',(2.3531054946966,53.8076420723014,19.4811662638601));
#26304=CARTESIAN_POINT('Ctrl Pts',(-0.83617071244833,53.713087242523,19.8663949131869));
#26305=CARTESIAN_POINT('Ctrl Pts',(-7.40443785082346,53.5239775829663,19.0407256093285));
#26306=CARTESIAN_POINT('Ctrl Pts',(-15.5098945107332,53.2403130936311,13.2965697206621));
#26307=CARTESIAN_POINT('Ctrl Pts',(-19.9473021734326,52.956648604296,4.41075449877604));
#26308=CARTESIAN_POINT('Ctrl Pts',(-19.669894528314,52.6729841149608,-5.51856432067145));
#26309=CARTESIAN_POINT('Ctrl Pts',(-14.7421444939989,52.3893196256257,-14.1428932135538));
#26310=CARTESIAN_POINT('Ctrl Pts',(-6.3295289214286,52.1056551362905,-19.424034564584));
#26311=CARTESIAN_POINT('Ctrl Pts',(3.57948360566135,51.8219906469554,-20.113223571091));
#26312=CARTESIAN_POINT('Ctrl Pts',(12.6422576295486,51.5383261576202,-16.0476863277298));
#26313=CARTESIAN_POINT('Ctrl Pts',(18.7164187430947,51.2546616682851,-8.18844228314949));
#26314=CARTESIAN_POINT('Ctrl Pts',(20.3659968370911,50.9709971789499,1.60654112036962));
#26315=CARTESIAN_POINT('Ctrl Pts',(17.2010484704808,50.6873326896148,11.0217437387303));
#26316=CARTESIAN_POINT('Ctrl Pts',(9.96976022042066,50.4036682002796,17.831397130244));
#26317=CARTESIAN_POINT('Ctrl Pts',(0.38161689691564,50.1200037109445,20.4257004621254));
#26318=CARTESIAN_POINT('Ctrl Pts',(-9.29674161078674,49.8363392216093,18.1913566435161));
#26319=CARTESIAN_POINT('Ctrl Pts',(-16.7773451313725,49.5526747322742,11.6565669433827));
#26320=CARTESIAN_POINT('Ctrl Pts',(-20.2917756193281,49.269010242939,2.36615847744129));
#26321=CARTESIAN_POINT('Ctrl Pts',(-19.0092195734451,48.9853457536039,-7.48361099588671));
#26322=CARTESIAN_POINT('Ctrl Pts',(-13.2328740606314,48.7016812642687,-15.5642509414388));
#26323=CARTESIAN_POINT('Ctrl Pts',(-4.32827012952978,48.4180167749336,-19.965493744835));
#26324=CARTESIAN_POINT('Ctrl Pts',(5.59953912679806,48.1343522855985,-19.6468833290901));
#26325=CARTESIAN_POINT('Ctrl Pts',(14.2036143917079,47.8506877962633,-14.6837393447495));
#26326=CARTESIAN_POINT('Ctrl Pts',(19.4499477339046,47.5670233069282,-6.24935165233257));
#26327=CARTESIAN_POINT('Ctrl Pts',(20.0983031939136,47.283358817593,3.66238606230469));
#26328=CARTESIAN_POINT('Ctrl Pts',(15.9954091973776,46.9996943282579,12.7083337829279));
#26329=CARTESIAN_POINT('Ctrl Pts',(8.11119204619121,46.7160298389227,18.7500247073859));
#26330=CARTESIAN_POINT('Ctrl Pts',(-1.69051517503973,46.4323653495876,20.3591999198705));
#26331=CARTESIAN_POINT('Ctrl Pts',(-11.0925837188238,46.1487008602524,17.155449553313));
#26332=CARTESIAN_POINT('Ctrl Pts',(-17.8723596318423,45.8650363709173,9.89614188082356));
#26333=CARTESIAN_POINT('Ctrl Pts',(-20.4271003189756,45.5813718815822,0.297381057915561));
#26334=CARTESIAN_POINT('Ctrl Pts',(-18.1528637368801,45.297707392247,-9.37168080365289));
#26335=CARTESIAN_POINT('Ctrl Pts',(-11.5872806108155,45.0140429029118,-16.8252723895153));
#26336=CARTESIAN_POINT('Ctrl Pts',(-2.28245824824014,44.7303784135767,-20.3013607248448));
#26337=CARTESIAN_POINT('Ctrl Pts',(7.56193844581962,44.4467139242416,-18.9781966971797));
#26338=CARTESIAN_POINT('Ctrl Pts',(15.6186889103088,44.1630494349064,-13.1685769792415));
#26339=CARTESIAN_POINT('Ctrl Pts',(19.9831730939516,43.8793849455713,-4.24589873082056));
#26340=CARTESIAN_POINT('Ctrl Pts',(19.6236246380542,43.5957204562361,5.68051221281708));
#26341=CARTESIAN_POINT('Ctrl Pts',(14.6250409868751,43.3120559669009,14.2640470788426));
#26342=CARTESIAN_POINT('Ctrl Pts',(6.16908994705435,43.0283914775658,19.4755537061303));
#26343=CARTESIAN_POINT('Ctrl Pts',(-3.74523720396384,42.7447269882306,20.083029184395));
#26344=CARTESIAN_POINT('Ctrl Pts',(-12.774188308287,42.4610624988955,15.9428659907695));
#26345=CARTESIAN_POINT('Ctrl Pts',(-18.7833145715672,42.1773980095604,8.03380088381365));
#26346=CARTESIAN_POINT('Ctrl Pts',(-20.3520553816638,41.8937335202252,-1.77445898146556));
#26347=CARTESIAN_POINT('Ctrl Pts',(-17.1095595852073,41.6100690308901,-11.1632358093634));
#26348=CARTESIAN_POINT('Ctrl Pts',(-9.82235489549016,41.3264045415549,-17.9130178150487));
#26349=CARTESIAN_POINT('Ctrl Pts',(-0.213140337506071,41.0427400522198,
-20.4281529789587));
#26350=CARTESIAN_POINT('Ctrl Pts',(9.44646070847201,40.7590755628846,-18.1140620242536));
#26351=CARTESIAN_POINT('Ctrl Pts',(16.8729134698836,40.4754110735495,-11.5177972708775));
#26352=CARTESIAN_POINT('Ctrl Pts',(20.3106006042792,40.1917465842143,-2.19871917912825));
#26353=CARTESIAN_POINT('Ctrl Pts',(18.9468510633194,39.9080820948792,7.64013728408127));
#26354=CARTESIAN_POINT('Ctrl Pts',(13.1040559564319,39.624417605544,15.6728612711884));
#26355=CARTESIAN_POINT('Ctrl Pts',(4.16345512282173,39.3407531162089,20.0005126028173));
#26356=CARTESIAN_POINT('Ctrl Pts',(-5.76138869367294,39.0570886268737,19.6000322258829));
#26357=CARTESIAN_POINT('Ctrl Pts',(-14.3242371899018,38.7734241375386,14.5660939123227));
#26358=CARTESIAN_POINT('Ctrl Pts',(-19.500828473455,38.4897596482035,6.08872332958053));
#26359=CARTESIAN_POINT('Ctrl Pts',(-20.0674136396766,38.2060951588683,-3.82802465368487));
#26360=CARTESIAN_POINT('Ctrl Pts',(-15.8900516570147,37.9224306695332,-12.8398255935468));
#26361=CARTESIAN_POINT('Ctrl Pts',(-7.95627309729745,37.638766180198,-18.8162850035974));
#26362=CARTESIAN_POINT('Ctrl Pts',(1.8583726111394,37.3551016908629,-20.344564732932));
#26363=CARTESIAN_POINT('Ctrl Pts',(11.2336980560769,37.0714372015277,-17.0633786491032));
#26364=CARTESIAN_POINT('Ctrl Pts',(17.9533713663584,36.7877727121926,-9.74840086944935));
#26365=CARTESIAN_POINT('Ctrl Pts',(20.4288582345403,36.5041082228574,-0.128895992558966));
#26366=CARTESIAN_POINT('Ctrl Pts',(18.0749522604215,36.2204437335223,9.52107996550914));
#26367=CARTESIAN_POINT('Ctrl Pts',(11.4481180581729,35.9367792441871,16.9202676060106));
#26368=CARTESIAN_POINT('Ctrl Pts',(2.11494271656859,35.653114754852,20.3194950794811));
#26369=CARTESIAN_POINT('Ctrl Pts',(-7.71820618957644,35.3694502655168,18.9151832136093));
#26370=CARTESIAN_POINT('Ctrl Pts',(-15.7267671033322,35.0857857761817,13.0393120888398));
#26371=CARTESIAN_POINT('Ctrl Pts',(-20.0175119664913,34.8021212868465,4.08094070044942));
#26372=CARTESIAN_POINT('Ctrl Pts',(-19.5761065183645,34.5184567975114,-5.84216717555893));
#26373=CARTESIAN_POINT('Ctrl Pts',(-14.5068990723497,34.2347923081762,-14.3841837400463));
#26374=CARTESIAN_POINT('Ctrl Pts',(-6.00825326975288,33.9511278188411,-19.5257715277998));
#26375=CARTESIAN_POINT('Ctrl Pts',(3.91074720947659,33.6674633295059,-20.0514569816771));
#26376=CARTESIAN_POINT('Ctrl Pts',(12.9052441121519,33.3837988401708,-15.8369667826554));
#26377=CARTESIAN_POINT('Ctrl Pts',(18.8489362599963,33.1001343508356,-7.87861062578073));
#26378=CARTESIAN_POINT('Ctrl Pts',(20.3367264736328,32.8164698615006,1.94225587307272));
#26379=CARTESIAN_POINT('Ctrl Pts',(17.0169107711485,32.5328053721653,11.3039667992308));
#26380=CARTESIAN_POINT('Ctrl Pts',(9.67427460687796,32.2491408828303,17.9934245010726));
#26381=CARTESIAN_POINT('Ctrl Pts',(0.0446623068153865,31.965476393495,20.4292063130764));
#26382=CARTESIAN_POINT('Ctrl Pts',(-9.59556289662872,31.68181190416,18.0355545473434));
#26383=CARTESIAN_POINT('Ctrl Pts',(-16.9672830312041,31.3981474148247,11.3782054503749));
#26384=CARTESIAN_POINT('Ctrl Pts',(-20.3281454995571,31.1144829254897,2.03120739099156));
#26385=CARTESIAN_POINT('Ctrl Pts',(-18.8829913196902,30.8308184361545,-7.79629771540332));
#26386=CARTESIAN_POINT('Ctrl Pts',(-12.9747526115673,30.5471539468193,-15.7800946999417));
#26387=CARTESIAN_POINT('Ctrl Pts',(-3.99750972752267,30.2634894574842,-20.034840842762));
#26388=CARTESIAN_POINT('Ctrl Pts',(2.61454075052372,30.0743797979274,-19.7113420388087));
#26389=CARTESIAN_POINT('Ctrl Pts',(5.68902642746934,29.979824968149,-18.779987294375));
#26390=CARTESIAN_POINT('Ctrl Pts',(19.6072990237687,34.7131909274051,-9.96024412528404E-6));
#26391=CARTESIAN_POINT('Ctrl Pts',(19.6051257334099,34.7790974929144,-2.22615158862802));
#26392=CARTESIAN_POINT('Ctrl Pts',(19.2247615751805,34.8459182921537,-4.49814548577235));
#26393=CARTESIAN_POINT('Ctrl Pts',(17.6541669361253,34.982066720699,-8.8443680779837));
#26394=CARTESIAN_POINT('Ctrl Pts',(16.459287624803,35.0513943500052,-10.9170149204408));
#26395=CARTESIAN_POINT('Ctrl Pts',(14.1257986309207,35.1572659165541,-13.6515798112925));
#26396=CARTESIAN_POINT('Ctrl Pts',(13.2579527124495,35.192869792502,-14.5001112695659));
#26397=CARTESIAN_POINT('Ctrl Pts',(11.3589910586158,35.2647042519349,-16.0296243259392));
#26398=CARTESIAN_POINT('Ctrl Pts',(10.3285856967727,35.3009348354197,-16.711444618749));
#26399=CARTESIAN_POINT('Ctrl Pts',(8.13872141624569,35.3740227099338,-17.8796522508178));
#26400=CARTESIAN_POINT('Ctrl Pts',(6.97925654704325,35.4108800009631,-18.3660425448238));
#26401=CARTESIAN_POINT('Ctrl Pts',(4.56812365247668,35.4852212905734,-19.1115865401424));
#26402=CARTESIAN_POINT('Ctrl Pts',(3.31609378388077,35.5227052891545,-19.3691006045091));
#26403=CARTESIAN_POINT('Ctrl Pts',(-0.513185152093685,35.6360973462377,
-19.765594809601));
#26404=CARTESIAN_POINT('Ctrl Pts',(-3.16511233453893,35.7129454660794,-19.5334189156156));
#26405=CARTESIAN_POINT('Ctrl Pts',(-8.23771061314954,35.8691485360688,-17.9904986061458));
#26406=CARTESIAN_POINT('Ctrl Pts',(-10.6590208710778,35.9485034862166,-16.6811693741488));
#26407=CARTESIAN_POINT('Ctrl Pts',(-13.7815841875545,36.0694160342216,-14.0170336416718));
#26408=CARTESIAN_POINT('Ctrl Pts',(-14.7353235274366,36.1100335706873,-13.0109757359875));
#26409=CARTESIAN_POINT('Ctrl Pts',(-16.4210555905682,36.1918953512225,-10.8009539311759));
#26410=CARTESIAN_POINT('Ctrl Pts',(-17.1538248294759,36.2331395952921,-9.59776924014349));
#26411=CARTESIAN_POINT('Ctrl Pts',(-18.3538700697427,36.3162547910449,-7.04352978153187));
#26412=CARTESIAN_POINT('Ctrl Pts',(-18.8198292545331,36.3581257427282,-5.69206220243587));
#26413=CARTESIAN_POINT('Ctrl Pts',(-19.4443868378344,36.4424943537185,-2.89684367248235));
#26414=CARTESIAN_POINT('Ctrl Pts',(-19.6052856013604,36.4849920130255,-1.45379270173059));
#26415=CARTESIAN_POINT('Ctrl Pts',(-19.6058478074296,36.5276213236376,5.43562882172281E-6));
#26416=CARTESIAN_POINT('Ctrl Pts',(2.35308711660641,55.6631561682667,19.4810141131675));
#26417=CARTESIAN_POINT('Ctrl Pts',(-0.836177570637163,55.5686013384883,
19.86624137102));
#26418=CARTESIAN_POINT('Ctrl Pts',(-7.40437233443277,55.3794916789315,19.040577712698));
#26419=CARTESIAN_POINT('Ctrl Pts',(-15.5097781103957,55.0958271895964,13.2964668168065));
#26420=CARTESIAN_POINT('Ctrl Pts',(-19.9471456815097,54.8121627002612,4.41072023820918));
#26421=CARTESIAN_POINT('Ctrl Pts',(-19.6697430247666,54.5284982109261,-5.51852151147492));
#26422=CARTESIAN_POINT('Ctrl Pts',(-14.7420297594324,54.2448337215909,-14.1427836181502));
#26423=CARTESIAN_POINT('Ctrl Pts',(-6.32948010341479,53.9611692322558,-19.4238840093808));
#26424=CARTESIAN_POINT('Ctrl Pts',(3.57945598289861,53.6775047429206,-20.1130676885921));
#26425=CARTESIAN_POINT('Ctrl Pts',(12.6421595856548,53.3938402535855,-16.0475619479634));
#26426=CARTESIAN_POINT('Ctrl Pts',(18.716273712003,53.1101757642503,-8.18837881994133));
#26427=CARTESIAN_POINT('Ctrl Pts',(20.3658389755175,52.8265112749152,1.60652866949811));
#26428=CARTESIAN_POINT('Ctrl Pts',(17.2009151616198,52.54284678558,11.0216583145532));
#26429=CARTESIAN_POINT('Ctrl Pts',(9.96968294609888,52.2591822962449,17.8312589283967));
#26430=CARTESIAN_POINT('Ctrl Pts',(0.381613941123223,51.9755178069097,20.4255421529369));
#26431=CARTESIAN_POINT('Ctrl Pts',(-9.29666955748432,51.6918533175746,18.1912156516937));
#26432=CARTESIAN_POINT('Ctrl Pts',(-16.7772150983034,51.4081888282394,11.6564765993009));
#26433=CARTESIAN_POINT('Ctrl Pts',(-20.2916183484425,51.1245243389043,2.36614013857206));
#26434=CARTESIAN_POINT('Ctrl Pts',(-19.0090722426265,50.8408598495692,-7.48355299426692));
#26435=CARTESIAN_POINT('Ctrl Pts',(-13.2327714994836,50.557195360234,-15.5641303109225));
#26436=CARTESIAN_POINT('Ctrl Pts',(-4.3282365833005,50.2735308708989,-19.96533900255));
#26437=CARTESIAN_POINT('Ctrl Pts',(5.59949572763116,49.9898663815637,-19.646731056189));
#26438=CARTESIAN_POINT('Ctrl Pts',(14.2035043067966,49.7062018922286,-14.683625538629));
#26439=CARTESIAN_POINT('Ctrl Pts',(19.4497969873469,49.4225374028934,-6.24930321681794));
#26440=CARTESIAN_POINT('Ctrl Pts',(20.0981474222916,49.1388729135583,3.66235767703155));
#26441=CARTESIAN_POINT('Ctrl Pts',(15.9952852251765,48.8552084242231,12.7082352871608));
#26442=CARTESIAN_POINT('Ctrl Pts',(8.11112918050874,48.571543934888,18.7498793855759));
#26443=CARTESIAN_POINT('Ctrl Pts',(-1.69050207272523,48.2878794455528,20.35904212617));
#26444=CARTESIAN_POINT('Ctrl Pts',(-11.0924977459054,48.0042149562177,17.1553165902359));
#26445=CARTESIAN_POINT('Ctrl Pts',(-17.8722211123635,47.7205504668825,9.89606518091128));
#26446=CARTESIAN_POINT('Ctrl Pts',(-20.4269419990139,47.4368859775474,0.297378753067758));
#26447=CARTESIAN_POINT('Ctrl Pts',(-18.1527230433581,47.1532214882123,-9.37160816856904));
#26448=CARTESIAN_POINT('Ctrl Pts',(-11.5871908037557,46.8695569988771,-16.8251419854719));
#26449=CARTESIAN_POINT('Ctrl Pts',(-2.28244055807874,46.585892509542,-20.3012033794262));
#26450=CARTESIAN_POINT('Ctrl Pts',(7.56187983711918,46.3022280202068,-18.9780496069259));
#26451=CARTESIAN_POINT('Ctrl Pts',(15.618567857874,46.0185635308717,-13.1684749163659));
#26452=CARTESIAN_POINT('Ctrl Pts',(19.9830182146419,45.7348990415365,-4.24586582304055));
#26453=CARTESIAN_POINT('Ctrl Pts',(19.6234725454198,45.4512345522014,5.6804681860849));
#26454=CARTESIAN_POINT('Ctrl Pts',(14.6249276356951,45.1675700628662,14.2639365255409));
#26455=CARTESIAN_POINT('Ctrl Pts',(6.1690421336071,44.8839055735311,19.4754027611177));
#26456=CARTESIAN_POINT('Ctrl Pts',(-3.74520817655413,44.6002410841959,20.082873531152));
#26457=CARTESIAN_POINT('Ctrl Pts',(-12.7740893021154,44.3165765948608,15.9427424258048));
#26458=CARTESIAN_POINT('Ctrl Pts',(-18.7831689917446,44.0329121055256,8.03373861794982));
#26459=CARTESIAN_POINT('Ctrl Pts',(-20.351897643337,43.7492476161905,-1.77444522854548));
#26460=CARTESIAN_POINT('Ctrl Pts',(-17.1094269777999,43.4655831268553,-11.163149288857));
#26461=CARTESIAN_POINT('Ctrl Pts',(-9.82227876746288,43.1819186375202,-17.9128789804492));
#26462=CARTESIAN_POINT('Ctrl Pts',(-0.213138685564806,42.898254148185,-20.4279946508386));
#26463=CARTESIAN_POINT('Ctrl Pts',(9.44638749380751,42.6145896588499,-18.1139216314637));
#26464=CARTESIAN_POINT('Ctrl Pts',(16.8727826965986,42.3309251695147,-11.5177080023473));
#26465=CARTESIAN_POINT('Ctrl Pts',(20.3104431872471,42.0472606801796,-2.19870213798534));
#26466=CARTESIAN_POINT('Ctrl Pts',(18.9467042160094,41.7635961908444,7.64007806930176));
#26467=CARTESIAN_POINT('Ctrl Pts',(13.1039543936255,41.4799317015093,15.6727397988915));
#26468=CARTESIAN_POINT('Ctrl Pts',(4.16342285401973,41.1962672121741,20.0003575891181));
#26469=CARTESIAN_POINT('Ctrl Pts',(-5.76134404010869,40.912602722839,19.5998803161013));
#26470=CARTESIAN_POINT('Ctrl Pts',(-14.3241261700974,40.6289382335039,14.5659810180111));
#26471=CARTESIAN_POINT('Ctrl Pts',(-19.5006773325508,40.3452737441687,6.08867613901365));
#26472=CARTESIAN_POINT('Ctrl Pts',(-20.0672581074617,40.0616092548336,-3.82799498463215));
#26473=CARTESIAN_POINT('Ctrl Pts',(-15.8899285013867,39.7779447654984,-12.8397260786543));
#26474=CARTESIAN_POINT('Ctrl Pts',(-7.95621143231152,39.4942802761632,-18.8161391682379));
#26475=CARTESIAN_POINT('Ctrl Pts',(1.85835820784766,39.2106157868282,-20.3444070526613));
#26476=CARTESIAN_POINT('Ctrl Pts',(11.2336109894543,38.926951297493,-17.0632463996203));
#26477=CARTESIAN_POINT('Ctrl Pts',(17.9532322189983,38.6432868081578,-9.74832531460192));
#26478=CARTESIAN_POINT('Ctrl Pts',(20.4286999009559,38.3596223188227,-0.12889499355195));
#26479=CARTESIAN_POINT('Ctrl Pts',(18.0748121707474,38.0759578294876,9.52100617250831));
#26480=CARTESIAN_POINT('Ctrl Pts',(11.4480293296981,37.7922933401524,16.9201364657096));
#26481=CARTESIAN_POINT('Ctrl Pts',(2.11492632471884,37.5086288508173,20.3193375935092));
#26482=CARTESIAN_POINT('Ctrl Pts',(-7.71814636969478,37.2249643614821,18.9150366117471));
#26483=CARTESIAN_POINT('Ctrl Pts',(-15.726645213299,36.941299872147,13.0392110278167));
#26484=CARTESIAN_POINT('Ctrl Pts',(-20.017356820919,36.6576353828118,4.08090907120032));
#26485=CARTESIAN_POINT('Ctrl Pts',(-19.5759547942569,36.3739708934767,-5.84212189597385));
#26486=CARTESIAN_POINT('Ctrl Pts',(-14.5067866363524,36.0903064041415,-14.3840722555241));
#26487=CARTESIAN_POINT('Ctrl Pts',(-6.00820670381315,35.8066419148064,-19.5256201937797));
#26488=CARTESIAN_POINT('Ctrl Pts',(3.91071690116573,35.5229774254712,-20.0513015727259));
#26489=CARTESIAN_POINT('Ctrl Pts',(12.9051440864865,35.2393129361361,-15.836844039274));
#26490=CARTESIAN_POINT('Ctrl Pts',(18.8487901790361,34.9556484468009,-7.87854956109791));
#26491=CARTESIAN_POINT('Ctrl Pts',(20.3365688392524,34.6719839574659,1.94224081642136));
#26492=CARTESIAN_POINT('Ctrl Pts',(17.0167789114055,34.3883194681306,11.3038791944104));
#26493=CARTESIAN_POINT('Ctrl Pts',(9.67419956761905,34.1046549787955,17.9932850304986));
#26494=CARTESIAN_POINT('Ctrl Pts',(0.0446620780017708,33.8209904894603,
20.4290480022488));
#26495=CARTESIAN_POINT('Ctrl Pts',(-9.59548876001614,33.5373260001252,18.0354147123321));
#26496=CARTESIAN_POINT('Ctrl Pts',(-16.9671510611812,33.2536615107901,11.3781173646993));
#26497=CARTESIAN_POINT('Ctrl Pts',(-20.327988873431,32.9699970214549,2.03119144706522));
#26498=CARTESIAN_POINT('Ctrl Pts',(-18.882843118214,32.6863325321198,-7.79623688916886));
#26499=CARTESIAN_POINT('Ctrl Pts',(-12.974655776204,32.4026680427846,-15.7799732044501));
#26500=CARTESIAN_POINT('Ctrl Pts',(-3.99747079481186,32.1190035534495,-20.0346838394028));
#26501=CARTESIAN_POINT('Ctrl Pts',(2.61450742368379,31.9298938938927,-19.7111920003019));
#26502=CARTESIAN_POINT('Ctrl Pts',(5.68898199535994,31.8353390641143,-18.7798406199905));
#26503=CARTESIAN_POINT('Ctrl Pts',(2.35247451361281,55.6585629685637,19.4759424235221));
#26504=CARTESIAN_POINT('Ctrl Pts',(-0.835954044174774,55.5640081387853,
19.8610686863525));
#26505=CARTESIAN_POINT('Ctrl Pts',(-7.4024480296698,55.3748984792284,19.0356203314463));
#26506=CARTESIAN_POINT('Ctrl Pts',(-15.5057382293109,55.0912339898934,13.2930048013961));
#26507=CARTESIAN_POINT('Ctrl Pts',(-19.9419529445085,54.8075695005581,4.40957186878231));
#26508=CARTESIAN_POINT('Ctrl Pts',(-19.6646212768537,54.5239050112231,-5.51708469180273));
#26509=CARTESIAN_POINT('Ctrl Pts',(-14.7381916416059,54.2402405218879,-14.1391013081035));
#26510=CARTESIAN_POINT('Ctrl Pts',(-6.32783201705067,53.9565760325528,-19.4188266920463));
#26511=CARTESIAN_POINT('Ctrl Pts',(3.578523961509,53.6729115432176,-20.1078309249584));
#26512=CARTESIAN_POINT('Ctrl Pts',(12.6388680217749,53.3892470538825,-16.043383707438));
#26513=CARTESIAN_POINT('Ctrl Pts',(18.7114006150979,53.1055825645473,-8.18624684292945));
#26514=CARTESIAN_POINT('Ctrl Pts',(20.3605364075023,52.8219180752122,1.60611038358585));
#26515=CARTESIAN_POINT('Ctrl Pts',(17.1964366226151,52.5382535858769,11.0187886481856));
#26516=CARTESIAN_POINT('Ctrl Pts',(9.96708718002274,52.2545890965418,17.8266162724855));
#26517=CARTESIAN_POINT('Ctrl Pts',(0.381514580940291,51.9709246072066,20.4202240336472));
#26518=CARTESIAN_POINT('Ctrl Pts',(-9.29424901920701,51.6872601178715,18.1864792752938));
#26519=CARTESIAN_POINT('Ctrl Pts',(-16.7728468799808,51.4035956285364,11.6534416476308));
#26520=CARTESIAN_POINT('Ctrl Pts',(-20.2863350982357,51.1199311392012,2.36552407582162));
#26521=CARTESIAN_POINT('Ctrl Pts',(-19.0041229241428,50.8362666498662,-7.48160453054787));
#26522=CARTESIAN_POINT('Ctrl Pts',(-13.2293261339785,50.552602160531,-15.5600779385785));
#26523=CARTESIAN_POINT('Ctrl Pts',(-4.32710965711362,50.2689376711959,-19.9601407045388));
#26524=CARTESIAN_POINT('Ctrl Pts',(5.59803780861646,49.9852731818607,-19.641615712896));
#26525=CARTESIAN_POINT('Ctrl Pts',(14.1998061953725,49.7016086925256,-14.6798024199021));
#26526=CARTESIAN_POINT('Ctrl Pts',(19.4447329190163,49.4179442031904,-6.24767610993663));
#26527=CARTESIAN_POINT('Ctrl Pts',(20.0929145454661,49.1342797138553,3.6614041231438));
#26528=CARTESIAN_POINT('Ctrl Pts',(15.9911205946964,48.8506152245201,12.7049264931452));
#26529=CARTESIAN_POINT('Ctrl Pts',(8.10901731720995,48.566950735185,18.7449975520795));
#26530=CARTESIAN_POINT('Ctrl Pts',(-1.69006192324604,48.2832862458497,20.3537413212014));
#26531=CARTESIAN_POINT('Ctrl Pts',(-11.0896096352173,47.9996217565146,17.1508499268804));
#26532=CARTESIAN_POINT('Ctrl Pts',(-17.8675677913534,47.7159572671794,9.89348858073751));
#26533=CARTESIAN_POINT('Ctrl Pts',(-20.4216235152184,47.4322927778444,0.297301325713269));
#26534=CARTESIAN_POINT('Ctrl Pts',(-18.1479966891463,47.1486282885093,-9.36916811923689));
#26535=CARTESIAN_POINT('Ctrl Pts',(-11.5841738917515,46.8649637991741,-16.8207612883998));
#26536=CARTESIAN_POINT('Ctrl Pts',(-2.2818462878682,46.581299309839,-20.2959176337082));
#26537=CARTESIAN_POINT('Ctrl Pts',(7.55991097974546,46.2976348205038,-18.9731083656324));
#26538=CARTESIAN_POINT('Ctrl Pts',(15.6145013118357,46.0139703311687,-13.16504629154));
#26539=CARTESIAN_POINT('Ctrl Pts',(19.9778153135633,45.7303058418335,-4.24476034339613));
#26540=CARTESIAN_POINT('Ctrl Pts',(19.6183632578549,45.4466413524984,5.67898918457795));
#26541=CARTESIAN_POINT('Ctrl Pts',(14.621119799914,45.1629768631631,14.2602226796174));
#26542=CARTESIAN_POINT('Ctrl Pts',(6.1674359239932,44.8793123738281,19.4703320259092));
#26543=CARTESIAN_POINT('Ctrl Pts',(-3.74423305120258,44.5956478844928,20.0776446311312));
#26544=CARTESIAN_POINT('Ctrl Pts',(-12.7707633619448,44.3119833951578,15.9385914756894));
#26545=CARTESIAN_POINT('Ctrl Pts',(-18.7782784907623,44.0283189058226,8.03164690453235));
#26546=CARTESIAN_POINT('Ctrl Pts',(-20.3465986985498,43.7446544164875,-1.77398322311195));
#26547=CARTESIAN_POINT('Ctrl Pts',(-17.1049722625451,43.4609899271523,-11.1602427829002));
#26548=CARTESIAN_POINT('Ctrl Pts',(-9.81972137877189,43.1773254378172,-17.9082150735074));
#26549=CARTESIAN_POINT('Ctrl Pts',(-0.213083191470515,42.893660948482,-20.4226758929682));
#26550=CARTESIAN_POINT('Ctrl Pts',(9.443927974472,42.6099964591469,-18.1092053798253));
#26551=CARTESIAN_POINT('Ctrl Pts',(16.868389595499,42.3263319698117,-11.5147091813111));
#26552=CARTESIAN_POINT('Ctrl Pts',(20.3051550357961,42.0426674804766,-2.19812967042301));
#26553=CARTESIAN_POINT('Ctrl Pts',(18.941771135994,41.7590029911413,7.63808885175711));
#26554=CARTESIAN_POINT('Ctrl Pts',(13.1005425677583,41.4753385018062,15.6686591483147));
#26555=CARTESIAN_POINT('Ctrl Pts',(4.16233883973193,41.191674012471,19.9951501734537));
#26556=CARTESIAN_POINT('Ctrl Pts',(-5.75984398126879,40.9080095231359,19.5947771711538));
#26557=CARTESIAN_POINT('Ctrl Pts',(-14.3203966528292,40.6243450338009,14.5621885299326));
#26558=CARTESIAN_POINT('Ctrl Pts',(-19.4956000167,40.3406805444657,6.08709085398259));
#26559=CARTESIAN_POINT('Ctrl Pts',(-20.0620332731684,40.0570160551306,-3.82699830439993));
#26560=CARTESIAN_POINT('Ctrl Pts',(-15.8857913022283,39.7733515657954,-12.8363830488904));
#26561=CARTESIAN_POINT('Ctrl Pts',(-7.95413990434726,39.4896870764602,-18.8112400829384));
#26562=CARTESIAN_POINT('Ctrl Pts',(1.85787435431672,39.2060225871252,-20.3391100581702));
#26563=CARTESIAN_POINT('Ctrl Pts',(11.2306861376571,38.92235809779,-17.0588037082239));
#26564=CARTESIAN_POINT('Ctrl Pts',(17.9485578054405,38.6386936084548,-9.74578718088502));
#26565=CARTESIAN_POINT('Ctrl Pts',(20.4233809594614,38.3550291191197,-0.128861433661739));
#26566=CARTESIAN_POINT('Ctrl Pts',(18.0701061018895,38.0713646297846,9.51852722499672));
#26567=CARTESIAN_POINT('Ctrl Pts',(11.4450486506248,37.7877001404493,16.9157310352918));
#26568=CARTESIAN_POINT('Ctrl Pts',(2.11437566954724,37.5040356511143,20.3140471262575));
#26569=CARTESIAN_POINT('Ctrl Pts',(-7.71613682582219,37.2203711617791,18.9101117769003));
#26570=CARTESIAN_POINT('Ctrl Pts',(-15.7225505275519,36.9367066724439,13.0358160589347));
#26571=CARTESIAN_POINT('Ctrl Pts',(-20.0121449792825,36.6530421831088,4.07984654069534));
#26572=CARTESIAN_POINT('Ctrl Pts',(-19.570857878601,36.3693776937737,-5.84060080529386));
#26573=CARTESIAN_POINT('Ctrl Pts',(-14.5030095606927,36.0857132044385,-14.3803271303707));
#26574=CARTESIAN_POINT('Ctrl Pts',(-6.00664236988544,35.8020487151034,-19.5205363835633));
#26575=CARTESIAN_POINT('Ctrl Pts',(3.90969868212814,35.5183842257682,-20.0460808931517));
#26576=CARTESIAN_POINT('Ctrl Pts',(12.9017840257226,35.2347197364331,-15.8327206611571));
#26577=CARTESIAN_POINT('Ctrl Pts',(18.8438825892667,34.9510552470979,-7.87649825435995));
#26578=CARTESIAN_POINT('Ctrl Pts',(20.3312738920437,34.6673907577629,1.94173512410548));
#26579=CARTESIAN_POINT('Ctrl Pts',(17.0123483056708,34.3837262684276,11.3009360443548));
#26580=CARTESIAN_POINT('Ctrl Pts',(9.67168075942046,34.1000617790925,17.988600194117));
#26581=CARTESIAN_POINT('Ctrl Pts',(0.0446503983630494,33.8163972897572,
20.4237289590255));
#26582=CARTESIAN_POINT('Ctrl Pts',(-9.59299031791114,33.5327328004222,18.0307189233321));
#26583=CARTESIAN_POINT('Ctrl Pts',(-16.9627335925823,33.2490683110871,11.375154844335));
#26584=CARTESIAN_POINT('Ctrl Pts',(-20.3226957496675,32.9654038217519,2.03066268125984));
#26585=CARTESIAN_POINT('Ctrl Pts',(-18.8779274714526,32.6817393324168,-7.79420718800329));
#26586=CARTESIAN_POINT('Ctrl Pts',(-12.9712759915485,32.3980748430816,-15.7758642817733));
#26587=CARTESIAN_POINT('Ctrl Pts',(-3.99643345408108,32.1144103537465,-20.0294682376252));
#26588=CARTESIAN_POINT('Ctrl Pts',(2.61383238833494,31.9253006941897,-19.7060586818794));
#26589=CARTESIAN_POINT('Ctrl Pts',(5.68750092507729,31.8307458644113,-18.7749514739398));
#26590=CARTESIAN_POINT('Ctrl Pts',(2.35186191061921,55.6539697688606,19.4708707338767));
#26591=CARTESIAN_POINT('Ctrl Pts',(-0.835730517712384,55.5594149390822,
19.855896001685));
#26592=CARTESIAN_POINT('Ctrl Pts',(-7.40052372490683,55.3703052795254,19.0306629501947));
#26593=CARTESIAN_POINT('Ctrl Pts',(-15.5016983482262,55.0866407901903,13.2895427859857));
#26594=CARTESIAN_POINT('Ctrl Pts',(-19.9367602075072,54.8029763008551,4.40842349935545));
#26595=CARTESIAN_POINT('Ctrl Pts',(-19.6594995289409,54.51931181152,-5.51564787213054));
#26596=CARTESIAN_POINT('Ctrl Pts',(-14.7343535237793,54.2356473221848,-14.1354189980568));
#26597=CARTESIAN_POINT('Ctrl Pts',(-6.32618393068655,53.9519828328497,-19.4137693747118));
#26598=CARTESIAN_POINT('Ctrl Pts',(3.5775919401194,53.6683183435145,-20.1025941613248));
#26599=CARTESIAN_POINT('Ctrl Pts',(12.6355764578951,53.3846538541794,-16.0392054669125));
#26600=CARTESIAN_POINT('Ctrl Pts',(18.7065275181928,53.1009893648442,-8.18411486591757));
#26601=CARTESIAN_POINT('Ctrl Pts',(20.355233839487,52.8173248755091,1.60569209767359));
#26602=CARTESIAN_POINT('Ctrl Pts',(17.1919580836104,52.5336603861739,11.015918981818));
#26603=CARTESIAN_POINT('Ctrl Pts',(9.9644914139466,52.2499958968388,17.8219736165744));
#26604=CARTESIAN_POINT('Ctrl Pts',(0.381415220757358,51.9663314075036,20.4149059143575));
#26605=CARTESIAN_POINT('Ctrl Pts',(-9.29182848092971,51.6826669181685,18.181742898894));
#26606=CARTESIAN_POINT('Ctrl Pts',(-16.7684786616583,51.3990024288333,11.6504066959607));
#26607=CARTESIAN_POINT('Ctrl Pts',(-20.2810518480289,51.1153379394982,2.36490801307118));
#26608=CARTESIAN_POINT('Ctrl Pts',(-18.9991736056591,50.8316734501631,-7.47965606682882));
#26609=CARTESIAN_POINT('Ctrl Pts',(-13.2258807684735,50.5480089608279,-15.5560255662346));
#26610=CARTESIAN_POINT('Ctrl Pts',(-4.32598273092673,50.2643444714928,-19.9549424065277));
#26611=CARTESIAN_POINT('Ctrl Pts',(5.59657988960176,49.9806799821576,-19.636500369603));
#26612=CARTESIAN_POINT('Ctrl Pts',(14.1961080839485,49.6970154928225,-14.6759793011752));
#26613=CARTESIAN_POINT('Ctrl Pts',(19.4396688506857,49.4133510034873,-6.24604900305533));
#26614=CARTESIAN_POINT('Ctrl Pts',(20.0876816686406,49.1296865141522,3.66045056925605));
#26615=CARTESIAN_POINT('Ctrl Pts',(15.9869559642162,48.846022024817,12.7016176991295));
#26616=CARTESIAN_POINT('Ctrl Pts',(8.10690545391116,48.5623575354819,18.7401157185831));
#26617=CARTESIAN_POINT('Ctrl Pts',(-1.68962177376686,48.2786930461467,20.3484405162329));
#26618=CARTESIAN_POINT('Ctrl Pts',(-11.0867215245292,47.9950285568116,17.1463832635249));
#26619=CARTESIAN_POINT('Ctrl Pts',(-17.8629144703433,47.7113640674764,9.89091198056374));
#26620=CARTESIAN_POINT('Ctrl Pts',(-20.4163050314229,47.4276995781413,0.297223898358779));
#26621=CARTESIAN_POINT('Ctrl Pts',(-18.1432703349345,47.1440350888062,-9.36672806990475));
#26622=CARTESIAN_POINT('Ctrl Pts',(-11.5811569797474,46.860370599471,-16.8163805913277));
#26623=CARTESIAN_POINT('Ctrl Pts',(-2.28125201765766,46.5767061101359,-20.2906318879902));
#26624=CARTESIAN_POINT('Ctrl Pts',(7.55794212237173,46.2930416208007,-18.9681671243389));
#26625=CARTESIAN_POINT('Ctrl Pts',(15.6104347657974,46.0093771314656,-13.1616176667141));
#26626=CARTESIAN_POINT('Ctrl Pts',(19.9726124124846,45.7257126421304,-4.2436548637517));
#26627=CARTESIAN_POINT('Ctrl Pts',(19.61325397029,45.4420481527953,5.67751018307102));
#26628=CARTESIAN_POINT('Ctrl Pts',(14.617311964133,45.1583836634601,14.256508833694));
#26629=CARTESIAN_POINT('Ctrl Pts',(6.1658297143793,44.874719174125,19.4652612907007));
#26630=CARTESIAN_POINT('Ctrl Pts',(-3.74325792585103,44.5910546847898,20.0724157311104));
#26631=CARTESIAN_POINT('Ctrl Pts',(-12.7674374217743,44.3073901954547,15.934440525574));
#26632=CARTESIAN_POINT('Ctrl Pts',(-18.77338798978,44.0237257061195,8.02955519111489));
#26633=CARTESIAN_POINT('Ctrl Pts',(-20.3412997537626,43.7400612167844,-1.77352121767841));
#26634=CARTESIAN_POINT('Ctrl Pts',(-17.1005175472903,43.4563967274492,-11.1573362769433));
#26635=CARTESIAN_POINT('Ctrl Pts',(-9.81716399008091,43.1727322381141,-17.9035511665657));
#26636=CARTESIAN_POINT('Ctrl Pts',(-0.213027697376223,42.8890677487789,
-20.4173571350978));
#26637=CARTESIAN_POINT('Ctrl Pts',(9.44146845513648,42.6054032594438,-18.1044891281869));
#26638=CARTESIAN_POINT('Ctrl Pts',(16.8639964943994,42.3217387701086,-11.5117103602749));
#26639=CARTESIAN_POINT('Ctrl Pts',(20.2998668843451,42.0380742807735,-2.19755720286068));
#26640=CARTESIAN_POINT('Ctrl Pts',(18.9368380559786,41.7544097914383,7.63609963421245));
#26641=CARTESIAN_POINT('Ctrl Pts',(13.0971307418911,41.4707453021032,15.6645784977378));
#26642=CARTESIAN_POINT('Ctrl Pts',(4.16125482544413,41.187080812768,19.9899427577892));
#26643=CARTESIAN_POINT('Ctrl Pts',(-5.75834392242889,40.9034163234329,19.5896740262063));
#26644=CARTESIAN_POINT('Ctrl Pts',(-14.3166671355611,40.6197518340978,14.5583960418542));
#26645=CARTESIAN_POINT('Ctrl Pts',(-19.4905227008492,40.3360873447626,6.08550556895152));
#26646=CARTESIAN_POINT('Ctrl Pts',(-20.056808438875,40.0524228554275,-3.82600162416772));
#26647=CARTESIAN_POINT('Ctrl Pts',(-15.8816541030699,39.7687583660923,-12.8330400191265));
#26648=CARTESIAN_POINT('Ctrl Pts',(-7.95206837638299,39.4850938767571,-18.8063409976389));
#26649=CARTESIAN_POINT('Ctrl Pts',(1.85739050078578,39.2014293874221,-20.3338130636791));
#26650=CARTESIAN_POINT('Ctrl Pts',(11.22776128586,38.9177648980869,-17.0543610168275));
#26651=CARTESIAN_POINT('Ctrl Pts',(17.9438833918827,38.6341004087517,-9.74324904716811));
#26652=CARTESIAN_POINT('Ctrl Pts',(20.418062017967,38.3504359194166,-0.128827873771525));
#26653=CARTESIAN_POINT('Ctrl Pts',(18.0654000330317,38.0667714300815,9.51604827748511));
#26654=CARTESIAN_POINT('Ctrl Pts',(11.4420679715514,37.7831069407463,16.911325604874));
#26655=CARTESIAN_POINT('Ctrl Pts',(2.11382501437564,37.4994424514112,20.3087566590058));
#26656=CARTESIAN_POINT('Ctrl Pts',(-7.7141272819496,37.215777962076,18.9051869420536));
#26657=CARTESIAN_POINT('Ctrl Pts',(-15.7184558418048,36.9321134727409,13.0324210900526));
#26658=CARTESIAN_POINT('Ctrl Pts',(-20.0069331376461,36.6484489834057,4.07878401019037));
#26659=CARTESIAN_POINT('Ctrl Pts',(-19.5657609629451,36.3647844940706,-5.83907971461386));
#26660=CARTESIAN_POINT('Ctrl Pts',(-14.4992324850331,36.0811200047354,-14.3765820052173));
#26661=CARTESIAN_POINT('Ctrl Pts',(-6.00507803595772,35.7974555154003,-19.515452573347));
#26662=CARTESIAN_POINT('Ctrl Pts',(3.90868046309055,35.5137910260651,-20.0408602135774));
#26663=CARTESIAN_POINT('Ctrl Pts',(12.8984239649587,35.23012653673,-15.8285972830403));
#26664=CARTESIAN_POINT('Ctrl Pts',(18.8389749994973,34.9464620473948,-7.87444694762198));
#26665=CARTESIAN_POINT('Ctrl Pts',(20.3259789448351,34.6627975580598,1.94122943178962));
#26666=CARTESIAN_POINT('Ctrl Pts',(17.0079176999362,34.3791330687245,11.2979928942992));
#26667=CARTESIAN_POINT('Ctrl Pts',(9.66916195122188,34.0954685793894,17.9839153577354));
#26668=CARTESIAN_POINT('Ctrl Pts',(0.0446387187243297,33.8118040900542,
20.4184099158022));
#26669=CARTESIAN_POINT('Ctrl Pts',(-9.59049187580613,33.5281396007191,18.026023134332));
#26670=CARTESIAN_POINT('Ctrl Pts',(-16.9583161239834,33.244475111384,11.3721923239707));
#26671=CARTESIAN_POINT('Ctrl Pts',(-20.3174026259039,32.9608106220488,2.03013391545447));
#26672=CARTESIAN_POINT('Ctrl Pts',(-18.8730118246912,32.6771461327137,-7.79217748683771));
#26673=CARTESIAN_POINT('Ctrl Pts',(-12.9678962068931,32.3934816433785,-15.7717553590965));
#26674=CARTESIAN_POINT('Ctrl Pts',(-3.9953961133503,32.1098171540434,-20.0242526358475));
#26675=CARTESIAN_POINT('Ctrl Pts',(2.6131573529861,31.9207074944866,-19.7009253634569));
#26676=CARTESIAN_POINT('Ctrl Pts',(5.68601985479465,31.8261526647082,-18.7700623278891));
#26677=CARTESIAN_POINT('Ctrl Pts',(2.35124930762562,55.6493765691575,19.4657990442313));
#26678=CARTESIAN_POINT('Ctrl Pts',(-0.835506991249996,55.5548217393791,
19.8507233170175));
#26679=CARTESIAN_POINT('Ctrl Pts',(-7.39859942014385,55.3657120798223,19.025705568943));
#26680=CARTESIAN_POINT('Ctrl Pts',(-15.4976584671414,55.0820475904872,13.2860807705753));
#26681=CARTESIAN_POINT('Ctrl Pts',(-19.931567470506,54.798383101152,4.40727512992858));
#26682=CARTESIAN_POINT('Ctrl Pts',(-19.654377781028,54.5147186118169,-5.51421105245834));
#26683=CARTESIAN_POINT('Ctrl Pts',(-14.7305154059527,54.2310541224818,-14.13173668801));
#26684=CARTESIAN_POINT('Ctrl Pts',(-6.32453584432243,53.9473896331466,-19.4087120573774));
#26685=CARTESIAN_POINT('Ctrl Pts',(3.57665991872979,53.6637251438114,-20.0973573976911));
#26686=CARTESIAN_POINT('Ctrl Pts',(12.6322848940153,53.3800606544763,-16.035027226387));
#26687=CARTESIAN_POINT('Ctrl Pts',(18.7016544212876,53.0963961651411,-8.18198288890569));
#26688=CARTESIAN_POINT('Ctrl Pts',(20.3499312714717,52.812731675806,1.60527381176133));
#26689=CARTESIAN_POINT('Ctrl Pts',(17.1874795446057,52.5290671864708,11.0130493154504));
#26690=CARTESIAN_POINT('Ctrl Pts',(9.96189564787046,52.2454026971357,17.8173309606632));
#26691=CARTESIAN_POINT('Ctrl Pts',(0.381315860574426,51.9617382078005,20.4095877950678));
#26692=CARTESIAN_POINT('Ctrl Pts',(-9.2894079426524,51.6780737184654,18.1770065224941));
#26693=CARTESIAN_POINT('Ctrl Pts',(-16.7641104433357,51.3944092291302,11.6473717442906));
#26694=CARTESIAN_POINT('Ctrl Pts',(-20.2757685978221,51.1107447397951,2.36429195032073));
#26695=CARTESIAN_POINT('Ctrl Pts',(-18.9942242871754,50.82708025046,-7.47770760310978));
#26696=CARTESIAN_POINT('Ctrl Pts',(-13.2224354029684,50.5434157611248,-15.5519731938906));
#26697=CARTESIAN_POINT('Ctrl Pts',(-4.32485580473984,50.2597512717897,-19.9497441085165));
#26698=CARTESIAN_POINT('Ctrl Pts',(5.59512197058706,49.9760867824545,-19.6313850263099));
#26699=CARTESIAN_POINT('Ctrl Pts',(14.1924099725245,49.6924222931194,-14.6721561824483));
#26700=CARTESIAN_POINT('Ctrl Pts',(19.4346047823551,49.4087578037842,-6.24442189617403));
#26701=CARTESIAN_POINT('Ctrl Pts',(20.0824487918151,49.1250933144491,3.6594970153683));
#26702=CARTESIAN_POINT('Ctrl Pts',(15.982791333736,48.8414288251139,12.6983089051138));
#26703=CARTESIAN_POINT('Ctrl Pts',(8.10479359061236,48.5577643357788,18.7352338850867));
#26704=CARTESIAN_POINT('Ctrl Pts',(-1.68918162428767,48.2740998464436,20.3431397112644));
#26705=CARTESIAN_POINT('Ctrl Pts',(-11.0838334138411,47.9904353571085,17.1419166001694));
#26706=CARTESIAN_POINT('Ctrl Pts',(-17.8582611493331,47.7067708677733,9.88833538038999));
#26707=CARTESIAN_POINT('Ctrl Pts',(-20.4109865476274,47.4231063784382,0.297146471004289));
#26708=CARTESIAN_POINT('Ctrl Pts',(-18.1385439807228,47.1394418891031,-9.3642880205726));
#26709=CARTESIAN_POINT('Ctrl Pts',(-11.5781400677432,46.8557773997679,-16.8119998942556));
#26710=CARTESIAN_POINT('Ctrl Pts',(-2.28065774744712,46.5721129104328,-20.2853461422722));
#26711=CARTESIAN_POINT('Ctrl Pts',(7.55597326499801,46.2884484210976,-18.9632258830455));
#26712=CARTESIAN_POINT('Ctrl Pts',(15.6063682197591,46.0047839317625,-13.1581890418883));
#26713=CARTESIAN_POINT('Ctrl Pts',(19.967409511406,45.7211194424273,-4.24254938410727));
#26714=CARTESIAN_POINT('Ctrl Pts',(19.6081446827251,45.4374549530922,5.67603118156409));
#26715=CARTESIAN_POINT('Ctrl Pts',(14.6135041283519,45.153790463757,14.2527949877705));
#26716=CARTESIAN_POINT('Ctrl Pts',(6.16422350476539,44.8701259744219,19.4601905554922));
#26717=CARTESIAN_POINT('Ctrl Pts',(-3.74228280049948,44.5864614850867,20.0671868310897));
#26718=CARTESIAN_POINT('Ctrl Pts',(-12.7641114816037,44.3027969957516,15.9302895754586));
#26719=CARTESIAN_POINT('Ctrl Pts',(-18.7684974887977,44.0191325064164,8.02746347769743));
#26720=CARTESIAN_POINT('Ctrl Pts',(-20.3360008089754,43.7354680170813,-1.77305921224488));
#26721=CARTESIAN_POINT('Ctrl Pts',(-17.0960628320355,43.4518035277461,-11.1544297709865));
#26722=CARTESIAN_POINT('Ctrl Pts',(-9.81460660138991,43.168139038411,-17.8988872596239));
#26723=CARTESIAN_POINT('Ctrl Pts',(-0.212972203281932,42.8844745490758,
-20.4120383772274));
#26724=CARTESIAN_POINT('Ctrl Pts',(9.43900893580097,42.6008100597407,-18.0997728765485));
#26725=CARTESIAN_POINT('Ctrl Pts',(16.8596033932998,42.3171455704055,-11.5087115392387));
#26726=CARTESIAN_POINT('Ctrl Pts',(20.2945787328941,42.0334810810704,-2.19698473529835));
#26727=CARTESIAN_POINT('Ctrl Pts',(18.9319049759631,41.7498165917352,7.6341104166678));
#26728=CARTESIAN_POINT('Ctrl Pts',(13.093718916024,41.4661521024001,15.6604978471609));
#26729=CARTESIAN_POINT('Ctrl Pts',(4.16017081115633,41.1824876130649,19.9847353421248));
#26730=CARTESIAN_POINT('Ctrl Pts',(-5.75684386358899,40.8988231237298,19.5845708812588));
#26731=CARTESIAN_POINT('Ctrl Pts',(-14.3129376182929,40.6151586343947,14.5546035537758));
#26732=CARTESIAN_POINT('Ctrl Pts',(-19.4854453849984,40.3314941450595,6.08392028392046));
#26733=CARTESIAN_POINT('Ctrl Pts',(-20.0515836045816,40.0478296557244,-3.8250049439355));
#26734=CARTESIAN_POINT('Ctrl Pts',(-15.8775169039115,39.7641651663892,-12.8296969893626));
#26735=CARTESIAN_POINT('Ctrl Pts',(-7.94999684841872,39.480500677054,-18.8014419123395));
#26736=CARTESIAN_POINT('Ctrl Pts',(1.85690664725484,39.196836187719,-20.3285160691879));
#26737=CARTESIAN_POINT('Ctrl Pts',(11.2248364340628,38.9131716983838,-17.049918325431));
#26738=CARTESIAN_POINT('Ctrl Pts',(17.9392089783248,38.6295072090486,-9.7407109134512));
#26739=CARTESIAN_POINT('Ctrl Pts',(20.4127430764725,38.3458427197135,-0.128794313881315));
#26740=CARTESIAN_POINT('Ctrl Pts',(18.0606939641738,38.0621782303784,9.51356932997351));
#26741=CARTESIAN_POINT('Ctrl Pts',(11.4390872924781,37.7785137410432,16.9069201744562));
#26742=CARTESIAN_POINT('Ctrl Pts',(2.11327435920404,37.4948492517081,20.3034661917541));
#26743=CARTESIAN_POINT('Ctrl Pts',(-7.712117738077,37.2111847623729,18.9002621072068));
#26744=CARTESIAN_POINT('Ctrl Pts',(-15.7143611560578,36.9275202730378,13.0290261211706));
#26745=CARTESIAN_POINT('Ctrl Pts',(-20.0017212960097,36.6438557837026,4.07772147968539));
#26746=CARTESIAN_POINT('Ctrl Pts',(-19.5606640472892,36.3601912943675,-5.83755862393387));
#26747=CARTESIAN_POINT('Ctrl Pts',(-14.4954554093735,36.0765268050323,-14.3728368800639));
#26748=CARTESIAN_POINT('Ctrl Pts',(-6.00351370203,35.7928623156972,-19.5103687631306));
#26749=CARTESIAN_POINT('Ctrl Pts',(3.90766224405295,35.509197826362,-20.0356395340032));
#26750=CARTESIAN_POINT('Ctrl Pts',(12.8950639041948,35.2255333370269,-15.8244739049234));
#26751=CARTESIAN_POINT('Ctrl Pts',(18.8340674097279,34.9418688476917,-7.87239564088401));
#26752=CARTESIAN_POINT('Ctrl Pts',(20.3206839976264,34.6582043583567,1.94072373947375));
#26753=CARTESIAN_POINT('Ctrl Pts',(17.0034870942015,34.3745398690214,11.2950497442436));
#26754=CARTESIAN_POINT('Ctrl Pts',(9.6666431430233,34.0908753796863,17.9792305213538));
#26755=CARTESIAN_POINT('Ctrl Pts',(0.04462703908561,33.8072108903511,20.4130908725788));
#26756=CARTESIAN_POINT('Ctrl Pts',(-9.58799343370113,33.523546401016,18.0213273453319));
#26757=CARTESIAN_POINT('Ctrl Pts',(-16.9538986553845,33.2398819116809,11.3692298036064));
#26758=CARTESIAN_POINT('Ctrl Pts',(-20.3121095021403,32.9562174223457,2.0296051496491));
#26759=CARTESIAN_POINT('Ctrl Pts',(-18.8680961779298,32.6725529330106,-7.79014778567214));
#26760=CARTESIAN_POINT('Ctrl Pts',(-12.9645164222377,32.3888884436754,-15.7676464364197));
#26761=CARTESIAN_POINT('Ctrl Pts',(-3.99435877261951,32.1052239543403,-20.0190370340698));
#26762=CARTESIAN_POINT('Ctrl Pts',(2.61248231763726,31.9161142947835,-19.6957920450345));
#26763=CARTESIAN_POINT('Ctrl Pts',(5.684538784512,31.8215594650051,-18.7651731818384));
#26764=CARTESIAN_POINT('Ctrl Pts',(2.32499489361428,55.4525251533119,19.2484409165708));
#26765=CARTESIAN_POINT('Ctrl Pts',(-0.825927285719014,55.3579703235335,
19.6290368312674));
#26766=CARTESIAN_POINT('Ctrl Pts',(-7.31612921601654,55.1688606639768,18.813246372444));
#26767=CARTESIAN_POINT('Ctrl Pts',(-15.3245207063658,54.8851961746416,13.1377086815575));
#26768=CARTESIAN_POINT('Ctrl Pts',(-19.7090215990246,54.6015316853065,4.35805929734841));
#26769=CARTESIAN_POINT('Ctrl Pts',(-19.4348742990482,54.3178671959714,-5.45263306650719));
#26770=CARTESIAN_POINT('Ctrl Pts',(-14.5660246419556,54.0342027066362,-13.9739234002933));
#26771=CARTESIAN_POINT('Ctrl Pts',(-6.25390357157437,53.750538217301,-19.1919698858997));
#26772=CARTESIAN_POINT('Ctrl Pts',(3.53671614488966,53.4668737279659,-19.8729246705337));
#26773=CARTESIAN_POINT('Ctrl Pts',(12.491217870594,53.1832092386308,-15.8559597752955));
#26774=CARTESIAN_POINT('Ctrl Pts',(18.492807411069,52.8995447492956,-8.0906124455394));
#26775=CARTESIAN_POINT('Ctrl Pts',(20.1226783565312,52.6158802599605,1.58734727266439));
#26776=CARTESIAN_POINT('Ctrl Pts',(16.9955421586899,52.3322157706253,10.8900636139818));
#26777=CARTESIAN_POINT('Ctrl Pts',(9.85064853032163,52.0485512812902,17.6183599930405));
#26778=CARTESIAN_POINT('Ctrl Pts',(0.37705756702019,51.764886791955,20.1816683969376));
#26779=CARTESIAN_POINT('Ctrl Pts',(-9.18567058791066,51.4812223026199,17.9740189624988));
#26780=CARTESIAN_POINT('Ctrl Pts',(-16.5769010866546,51.1975578132847,11.5173023870012));
#26781=CARTESIAN_POINT('Ctrl Pts',(-20.0493435889592,50.9138933239496,2.33788926101594));
#26782=CARTESIAN_POINT('Ctrl Pts',(-18.782110637875,50.6302288346144,-7.39420201515054));
#26783=CARTESIAN_POINT('Ctrl Pts',(-13.0747768813237,50.3465643452793,-15.3783000934356));
#26784=CARTESIAN_POINT('Ctrl Pts',(-4.27655896815896,50.0628998559441,-19.7269599080372));
#26785=CARTESIAN_POINT('Ctrl Pts',(5.53263972709995,49.779235366609,-19.4121560280371));
#26786=CARTESIAN_POINT('Ctrl Pts',(14.0339194829231,49.4955708772738,-14.5083082370103));
#26787=CARTESIAN_POINT('Ctrl Pts',(19.2175732824715,49.2119063879387,-6.17468874411822));
#26788=CARTESIAN_POINT('Ctrl Pts',(19.8581826421499,48.9282418986035,3.61863042017902));
#26789=CARTESIAN_POINT('Ctrl Pts',(15.8043071702995,48.6445774092684,12.5565034472994));
#26790=CARTESIAN_POINT('Ctrl Pts',(8.01428516352118,48.3609129199332,18.5260124495264));
#26791=CARTESIAN_POINT('Ctrl Pts',(-1.67031807517956,48.0772484305981,20.1159623554698));
#26792=CARTESIAN_POINT('Ctrl Pts',(-10.9600572414944,47.7935839412629,16.9504881706475));
#26793=CARTESIAN_POINT('Ctrl Pts',(-17.6588331060421,47.5099194519278,9.77790965865729));
#26794=CARTESIAN_POINT('Ctrl Pts',(-20.18305152782,47.2262549625926,0.293828155811846));
#26795=CARTESIAN_POINT('Ctrl Pts',(-17.9359859430751,46.9425904732575,-9.25971447776634));
#26796=CARTESIAN_POINT('Ctrl Pts',(-11.4488438389931,46.6589259839223,-16.6242557340227));
#26797=CARTESIAN_POINT('Ctrl Pts',(-2.2551890241383,46.3752614945872,-20.0588141829296));
#26798=CARTESIAN_POINT('Ctrl Pts',(7.47159366326693,46.0915970052521,-18.7514583990392));
#26799=CARTESIAN_POINT('Ctrl Pts',(15.4320876752591,45.8079325159169,-13.0112479779224));
#26800=CARTESIAN_POINT('Ctrl Pts',(19.7444280366068,45.5242680265818,-4.19517168506042));
#26801=CARTESIAN_POINT('Ctrl Pts',(19.3891752156577,45.2406035372466,5.61264540269537));
#26802=CARTESIAN_POINT('Ctrl Pts',(14.4503111663073,44.9569390479115,14.0936301624802));
#26803=CARTESIAN_POINT('Ctrl Pts',(6.09538594988381,44.6732745585763,19.2428733322712));
#26804=CARTESIAN_POINT('Ctrl Pts',(-3.70049171400454,44.3896100692412,19.8430911159138));
#26805=CARTESIAN_POINT('Ctrl Pts',(-12.6215711885806,44.105945579906,15.7523917133707));
#26806=CARTESIAN_POINT('Ctrl Pts',(-18.5589045895573,43.8222810905709,7.93781861694916));
#26807=CARTESIAN_POINT('Ctrl Pts',(-20.1089031752381,43.5386166012357,-1.75325897937906));
#26808=CARTESIAN_POINT('Ctrl Pts',(-16.9051464639723,43.2549521119006,-11.02986522998));
#26809=CARTESIAN_POINT('Ctrl Pts',(-9.70500422891889,42.9712876225654,-17.6990055335474));
#26810=CARTESIAN_POINT('Ctrl Pts',(-0.210593884955166,42.6876231332303,
-20.1840916113531));
#26811=CARTESIAN_POINT('Ctrl Pts',(9.33360096427893,42.4039586438951,-17.8976478063316));
#26812=CARTESIAN_POINT('Ctrl Pts',(16.6713276318887,42.12029415456,-11.3801906376871));
#26813=CARTESIAN_POINT('Ctrl Pts',(20.0679436707092,41.8366296652248,-2.17245041119846));
#26814=CARTESIAN_POINT('Ctrl Pts',(18.7204872610169,41.5529651758897,7.54885823618261));
#26815=CARTESIAN_POINT('Ctrl Pts',(12.9474978074302,41.2693006865546,15.4856128224382));
#26816=CARTESIAN_POINT('Ctrl Pts',(4.11371305596487,40.9856361972194,19.7615603850772));
#26817=CARTESIAN_POINT('Ctrl Pts',(-5.69255562759324,40.7019717078843,19.3658646692227));
#26818=CARTESIAN_POINT('Ctrl Pts',(-14.1531011639442,40.4183072185491,14.3920683504143));
#26819=CARTESIAN_POINT('Ctrl Pts',(-19.2678461342498,40.134642729214,6.01597949687477));
#26820=CARTESIAN_POINT('Ctrl Pts',(-19.8276621348665,39.8509782398788,-3.78229007684054));
#26821=CARTESIAN_POINT('Ctrl Pts',(-15.7002083685513,39.5673137505437,-12.686424285195));
#26822=CARTESIAN_POINT('Ctrl Pts',(-7.8612170785216,39.2836492612085,-18.5914811137912));
#26823=CARTESIAN_POINT('Ctrl Pts',(1.83617006735736,38.9999847718734,-20.1015020195678));
#26824=CARTESIAN_POINT('Ctrl Pts',(11.0994856427547,38.7163202825382,-16.859517265584));
#26825=CARTESIAN_POINT('Ctrl Pts',(17.7388769687032,38.4326557932031,-9.63193375415516));
#26826=CARTESIAN_POINT('Ctrl Pts',(20.1847884409948,38.148991303868,-0.12735603287229));
#26827=CARTESIAN_POINT('Ctrl Pts',(17.8590052988363,37.8653268145328,9.4073287223333));
#26828=CARTESIAN_POINT('Ctrl Pts',(11.3113439036215,37.5816623251977,16.7181160136924));
#26829=CARTESIAN_POINT('Ctrl Pts',(2.08967485184964,37.2979978358625,20.0767318809684));
#26830=CARTESIAN_POINT('Ctrl Pts',(-7.62599442925154,37.0143333465273,18.6891977566313));
#26831=CARTESIAN_POINT('Ctrl Pts',(-15.5388746240397,36.7306688571922,12.8835274547979));
#26832=CARTESIAN_POINT('Ctrl Pts',(-19.7783566544479,36.447004367857,4.03218445804355));
#26833=CARTESIAN_POINT('Ctrl Pts',(-19.3422248048934,36.163339878522,-5.77236902336261));
#26834=CARTESIAN_POINT('Ctrl Pts',(-14.3335807382467,35.8796753891867,-14.2123315163459));
#26835=CARTESIAN_POINT('Ctrl Pts',(-5.93647081941352,35.5960108998517,-19.2924911824296));
#26836=CARTESIAN_POINT('Ctrl Pts',(3.86402428529894,35.3123464105164,-19.8118961236782));
#26837=CARTESIAN_POINT('Ctrl Pts',(12.7510613000282,35.0286819211814,-15.6477576999141));
#26838=CARTESIAN_POINT('Ctrl Pts',(18.6237421338962,34.7450174318461,-7.78448249497116));
#26839=CARTESIAN_POINT('Ctrl Pts',(20.093757688683,34.4613529425111,1.91905121165081));
#26840=CARTESIAN_POINT('Ctrl Pts',(16.813603991288,34.1776884531758,11.1689147418606));
#26841=CARTESIAN_POINT('Ctrl Pts',(9.55869422022682,33.8940239638408,17.778451819285));
#26842=CARTESIAN_POINT('Ctrl Pts',(0.0441264831404723,33.6103594745056,
20.1851318772931));
#26843=CARTESIAN_POINT('Ctrl Pts',(-9.48091734348675,33.3266949851705,17.8200792453289));
#26844=CARTESIAN_POINT('Ctrl Pts',(-16.7645785725748,33.0430304958353,11.2422646451366));
#26845=CARTESIAN_POINT('Ctrl Pts',(-20.0852613408449,32.7593660065002,2.0069437579902));
#26846=CARTESIAN_POINT('Ctrl Pts',(-18.6574256024406,32.475701517165,-7.70316059286179));
#26847=CARTESIAN_POINT('Ctrl Pts',(-12.8196685084334,32.1920370278299,-15.5915497502714));
#26848=CARTESIAN_POINT('Ctrl Pts',(-3.94990131272888,31.9083725384947,-19.7955112435984));
#26849=CARTESIAN_POINT('Ctrl Pts',(2.58355223125832,31.7192628789379,-19.4757926840709));
#26850=CARTESIAN_POINT('Ctrl Pts',(5.62106434382722,31.6247080491596,-18.5556383510944));
#26851=CARTESIAN_POINT('Ctrl Pts',(2.29623240287978,54.9887272875339,19.0103186286308));
#26852=CARTESIAN_POINT('Ctrl Pts',(-0.815983788566323,54.8941724577555,
19.3862392958837));
#26853=CARTESIAN_POINT('Ctrl Pts',(-7.22546411714879,54.7050627981988,18.5805245364269));
#26854=CARTESIAN_POINT('Ctrl Pts',(-15.1350380983662,54.4213983088636,12.9752015336346));
#26855=CARTESIAN_POINT('Ctrl Pts',(-19.4651871309031,54.1377338195285,4.30414963445148));
#26856=CARTESIAN_POINT('Ctrl Pts',(-19.1944890608874,53.8540693301933,-5.38518456035737));
#26857=CARTESIAN_POINT('Ctrl Pts',(-14.3858367459639,53.5704048408582,-13.8010697766533));
#26858=CARTESIAN_POINT('Ctrl Pts',(-6.17654920598262,53.286740351523,-18.9545697240664));
#26859=CARTESIAN_POINT('Ctrl Pts',(3.4929702879451,53.0030758621879,-19.6271015565293));
#26860=CARTESIAN_POINT('Ctrl Pts',(12.3367033313028,52.7194113728527,-15.6598253868265));
#26861=CARTESIAN_POINT('Ctrl Pts',(18.26405653133,52.4357468835176,-7.99053357547642));
#26862=CARTESIAN_POINT('Ctrl Pts',(19.8737654420741,52.1520823941824,1.56771218797512));
#26863=CARTESIAN_POINT('Ctrl Pts',(16.7853116203566,51.8684179048472,10.7553561877176));
#26864=CARTESIAN_POINT('Ctrl Pts',(9.7287983418804,51.5847534155121,17.4004251975624));
#26865=CARTESIAN_POINT('Ctrl Pts',(0.372393496635935,51.301088926177,19.9320260995471));
#26866=CARTESIAN_POINT('Ctrl Pts',(-9.07204611197383,51.0174244368418,17.7516847503357));
#26867=CARTESIAN_POINT('Ctrl Pts',(-16.3718488697615,50.7337599475067,11.3748361765261));
#26868=CARTESIAN_POINT('Ctrl Pts',(-19.8013381235903,50.4500954581715,2.30897014357578));
#26869=CARTESIAN_POINT('Ctrl Pts',(-18.5497805262892,50.1664309688364,-7.30273754707229));
#26870=CARTESIAN_POINT('Ctrl Pts',(-12.9130450944124,49.8827664795012,-15.1880742871875));
#26871=CARTESIAN_POINT('Ctrl Pts',(-4.22365898036825,49.5991019901661,-19.4829422448911));
#26872=CARTESIAN_POINT('Ctrl Pts',(5.46420232823439,49.3154375008309,-19.1720324117574));
#26873=CARTESIAN_POINT('Ctrl Pts',(13.8603233358139,49.0317730114958,-14.3288440170322));
#26874=CARTESIAN_POINT('Ctrl Pts',(18.979856607036,48.7481085221606,-6.0983093564561));
#26875=CARTESIAN_POINT('Ctrl Pts',(19.6125417859329,48.4644440328255,3.57386884803818));
#26876=CARTESIAN_POINT('Ctrl Pts',(15.6088117608643,48.1807795434903,12.4011825745913));
#26877=CARTESIAN_POINT('Ctrl Pts',(7.91515041865896,47.8971150541552,18.2968502123193));
#26878=CARTESIAN_POINT('Ctrl Pts',(-1.64965664963515,47.6134505648201,19.8671328272861));
#26879=CARTESIAN_POINT('Ctrl Pts',(-10.8244840173986,47.3297860754849,16.7408147829438));
#26880=CARTESIAN_POINT('Ctrl Pts',(-17.440397664954,47.0461215861498,9.65695931067027));
#26881=CARTESIAN_POINT('Ctrl Pts',(-19.9333921230027,46.7624570968146,0.290193573479362));
#26882=CARTESIAN_POINT('Ctrl Pts',(-17.7141221892633,46.4787926074795,-9.14517407726722));
#26883=CARTESIAN_POINT('Ctrl Pts',(-11.3072244443864,46.1951281181443,-16.4186177616698));
#26884=CARTESIAN_POINT('Ctrl Pts',(-2.22729288817802,45.9114636288091,-19.8106915636451));
#26885=CARTESIAN_POINT('Ctrl Pts',(7.3791718793543,45.6277991394741,-18.519507450646));
#26886=CARTESIAN_POINT('Ctrl Pts',(15.2411965298458,45.3441346501388,-12.8503020267311));
#26887=CARTESIAN_POINT('Ctrl Pts',(19.5001942969629,45.0604701608038,-4.14327843866249));
#26888=CARTESIAN_POINT('Ctrl Pts',(19.149335866412,44.7768056714686,5.54321835353227));
#26889=CARTESIAN_POINT('Ctrl Pts',(14.2715643558846,44.4931411821334,13.919295408728));
#26890=CARTESIAN_POINT('Ctrl Pts',(6.01998751836924,44.2094766927983,19.0048437014954));
#26891=CARTESIAN_POINT('Ctrl Pts',(-3.65471753770749,43.9258122034632,19.5976369381404));
#26892=CARTESIAN_POINT('Ctrl Pts',(-12.4654454438462,43.642147714128,15.5575384854444));
#26893=CARTESIAN_POINT('Ctrl Pts',(-18.3293354846332,43.3584832247928,7.8396297445323));
#26894=CARTESIAN_POINT('Ctrl Pts',(-19.860160967385,43.0748187354577,-1.73157159515585));
#26895=CARTESIAN_POINT('Ctrl Pts',(-16.6960339420766,42.7911542461225,-10.8934284981642));
#26896=CARTESIAN_POINT('Ctrl Pts',(-9.58495570324397,42.5074897567875,-17.4800731693675));
#26897=CARTESIAN_POINT('Ctrl Pts',(-0.207988890170126,42.2238252674523,
-19.9344193409579));
#26898=CARTESIAN_POINT('Ctrl Pts',(9.21814660603553,41.9401607781171,-17.6762582858823));
#26899=CARTESIAN_POINT('Ctrl Pts',(16.4651073916866,41.656496288782,-11.2394204663684));
#26900=CARTESIAN_POINT('Ctrl Pts',(19.8197081218965,41.3728317994468,-2.14557773161848));
#26901=CARTESIAN_POINT('Ctrl Pts',(18.4889194180165,41.0891673101117,7.4554807084241));
#26902=CARTESIAN_POINT('Ctrl Pts',(12.7873404302362,40.8055028207765,15.2940595840619));
#26903=CARTESIAN_POINT('Ctrl Pts',(4.06282743286065,40.5218383314414,19.5171147224783));
#26904=CARTESIAN_POINT('Ctrl Pts',(-5.62214010851725,40.2381738421062,19.1263136657279));
#26905=CARTESIAN_POINT('Ctrl Pts',(-13.9780307684675,39.9545093527711,14.2140419893612));
#26906=CARTESIAN_POINT('Ctrl Pts',(-19.0295075960294,39.670844863436,5.9415633037382));
#26907=CARTESIAN_POINT('Ctrl Pts',(-19.5823988098096,39.3871803741007,-3.73550407482647));
#26908=CARTESIAN_POINT('Ctrl Pts',(-15.5060006358226,39.1035158847657,-12.5294963235376));
#26909=CARTESIAN_POINT('Ctrl Pts',(-7.7639757483737,38.8198513954304,-18.3615090452395));
#26910=CARTESIAN_POINT('Ctrl Pts',(1.81345709327477,38.5361869060954,-19.852851362199));
#26911=CARTESIAN_POINT('Ctrl Pts',(10.962187723492,38.2525224167602,-16.6509691656962));
#26912=CARTESIAN_POINT('Ctrl Pts',(17.5194514046147,37.9688579274251,-9.51278909236338));
#26913=CARTESIAN_POINT('Ctrl Pts',(19.935107551027,37.6851934380899,-0.125780669925069));
#26914=CARTESIAN_POINT('Ctrl Pts',(17.6380937766636,37.4015289487548,9.29096236976086));
#26915=CARTESIAN_POINT('Ctrl Pts',(11.1714253496994,37.1178644594196,16.5113170126989));
#26916=CARTESIAN_POINT('Ctrl Pts',(2.06382608535784,36.8341999700845,19.8283876240797));
#26917=CARTESIAN_POINT('Ctrl Pts',(-7.53166274505675,36.5505354807493,18.4580169572718));
#26918=CARTESIAN_POINT('Ctrl Pts',(-15.3466625514509,36.2668709914142,12.7241613749335));
#26919=CARTESIAN_POINT('Ctrl Pts',(-19.5337032236605,35.983206502079,3.98230732426164));
#26920=CARTESIAN_POINT('Ctrl Pts',(-19.1029662256092,35.6995420127439,-5.70096623318445));
#26921=CARTESIAN_POINT('Ctrl Pts',(-14.1562778449197,35.4158775234087,-14.0365284538077));
#26922=CARTESIAN_POINT('Ctrl Pts',(-5.86303814848935,35.1322130340736,-19.0538477951946));
#26923=CARTESIAN_POINT('Ctrl Pts',(3.81622728966013,34.8485485447384,-19.5668278119631));
#26924=CARTESIAN_POINT('Ctrl Pts',(12.5933337176237,34.5648840554033,-15.4541987857508));
#26925=CARTESIAN_POINT('Ctrl Pts',(18.3933711571661,34.2812195660681,-7.68819031969704));
#26926=CARTESIAN_POINT('Ctrl Pts',(19.8452025226348,33.9975550767331,1.89531295213031));
#26927=CARTESIAN_POINT('Ctrl Pts',(16.6056244330345,33.7138905873978,11.0307581330315));
#26928=CARTESIAN_POINT('Ctrl Pts',(9.44045430743507,33.4302260980627,17.5585364623509));
#26929=CARTESIAN_POINT('Ctrl Pts',(0.0435830510866937,33.1465616087275,
19.9354472601053));
#26930=CARTESIAN_POINT('Ctrl Pts',(-9.36364550039437,32.8628971193925,17.5996481914089));
#26931=CARTESIAN_POINT('Ctrl Pts',(-16.5571953167351,32.5792326300572,11.1032026508149));
#26932=CARTESIAN_POINT('Ctrl Pts',(-19.8368305482356,32.2955681407222,1.98211423944718));
#26933=CARTESIAN_POINT('Ctrl Pts',(-18.4265999691035,32.0119036513869,-7.60786617228895));
#26934=CARTESIAN_POINT('Ctrl Pts',(-12.6611685974154,31.7282391620518,-15.3987026344836));
#26935=CARTESIAN_POINT('Ctrl Pts',(-3.90087927873828,31.4445746727167,-19.5506103385464));
#26936=CARTESIAN_POINT('Ctrl Pts',(2.55132695173345,31.2554650131599,-19.2349378570825));
#26937=CARTESIAN_POINT('Ctrl Pts',(5.55152620782898,31.1609101833815,-18.3260867174061));
#26938=CARTESIAN_POINT('Ctrl Pts',(2.30651117940881,54.2861781151759,19.095415771535));
#26939=CARTESIAN_POINT('Ctrl Pts',(-0.819544023557087,54.1916232853975,
19.4730080355294));
#26940=CARTESIAN_POINT('Ctrl Pts',(-7.25786099066229,54.0025136258408,18.6636921445274));
#26941=CARTESIAN_POINT('Ctrl Pts',(-15.2027553932093,53.7188491365056,13.0332767668349));
#26942=CARTESIAN_POINT('Ctrl Pts',(-19.5523252673849,53.4351846471705,4.32341528536645));
#26943=CARTESIAN_POINT('Ctrl Pts',(-19.2803959783241,53.1515201578353,-5.40928860470038));
#26944=CARTESIAN_POINT('Ctrl Pts',(-14.4502302294709,52.8678556685001,-13.8628424617997));
#26945=CARTESIAN_POINT('Ctrl Pts',(-6.20419344545305,52.584191179165,-19.0394093823357));
#26946=CARTESIAN_POINT('Ctrl Pts',(3.50860379932289,52.3005266898299,-19.7149513312436));
#26947=CARTESIAN_POINT('Ctrl Pts',(12.3919221404827,52.0168622004947,-15.7299179049459));
#26948=CARTESIAN_POINT('Ctrl Pts',(18.3458052169007,51.7331977111596,-8.02629874805898));
#26949=CARTESIAN_POINT('Ctrl Pts',(19.9627194082814,51.4495332218244,1.57472917578388));
#26950=CARTESIAN_POINT('Ctrl Pts',(16.8604416826627,51.1658687324893,10.8034965618895));
#26951=CARTESIAN_POINT('Ctrl Pts',(9.77234392496671,50.8822042431541,17.4783085254085));
#26952=CARTESIAN_POINT('Ctrl Pts',(0.374060295795806,50.598539753819,20.0212407328584));
#26953=CARTESIAN_POINT('Ctrl Pts',(-9.11265207573848,50.3148752644838,17.8311402970578));
#26954=CARTESIAN_POINT('Ctrl Pts',(-16.4451283519559,50.0312107751487,11.4257493064833));
#26955=CARTESIAN_POINT('Ctrl Pts',(-19.8899678026295,49.7475462858135,2.31930496458734));
#26956=CARTESIAN_POINT('Ctrl Pts',(-18.6328083061265,49.4638817964784,-7.33542419140319));
#26957=CARTESIAN_POINT('Ctrl Pts',(-12.9708431608012,49.1802173071432,-15.2560552573004));
#26958=CARTESIAN_POINT('Ctrl Pts',(-4.24256384168543,48.8965528178081,-19.5701468034783));
#26959=CARTESIAN_POINT('Ctrl Pts',(5.48865979200988,48.612888328473,-19.2578453553527));
#26960=CARTESIAN_POINT('Ctrl Pts',(13.9223613669416,48.3292238391378,-14.392979120547));
#26961=CARTESIAN_POINT('Ctrl Pts',(19.0648093825124,48.0455593498027,-6.125605047679));
#26962=CARTESIAN_POINT('Ctrl Pts',(19.700326424804,47.7618948604675,3.58986528489379));
#26963=CARTESIAN_POINT('Ctrl Pts',(15.6786759283413,47.4782303711324,12.4566895734256));
#26964=CARTESIAN_POINT('Ctrl Pts',(7.95057818874294,47.1945658817972,18.3787458893891));
#26965=CARTESIAN_POINT('Ctrl Pts',(-1.65704042042933,46.9109013924621,19.9560570014168));
#26966=CARTESIAN_POINT('Ctrl Pts',(-10.8729338017748,46.6272369031269,16.8157457325575));
#26967=CARTESIAN_POINT('Ctrl Pts',(-17.518459908376,46.3435724137918,9.70018331983056));
#26968=CARTESIAN_POINT('Ctrl Pts',(-20.0226128700314,46.0599079244566,0.291492463665673));
#26969=CARTESIAN_POINT('Ctrl Pts',(-17.7934096083299,45.7762434351215,-9.18610736437879));
#26970=CARTESIAN_POINT('Ctrl Pts',(-11.3578349478834,45.4925789457863,-16.4921065754567));
#26971=CARTESIAN_POINT('Ctrl Pts',(-2.23726212643448,45.2089144564512,-19.89936310984));
#26972=CARTESIAN_POINT('Ctrl Pts',(7.41220063951033,44.9252499671161,-18.6023997290475));
#26973=CARTESIAN_POINT('Ctrl Pts',(15.3094152721255,44.6415854777809,-12.9078192590863));
#26974=CARTESIAN_POINT('Ctrl Pts',(19.5874760747776,44.3579209884458,-4.16182352096272));
#26975=CARTESIAN_POINT('Ctrl Pts',(19.2350472215369,44.0742564991106,5.56802948850576));
#26976=CARTESIAN_POINT('Ctrl Pts',(14.3354430788454,43.7905920097754,13.9815973956057));
#26977=CARTESIAN_POINT('Ctrl Pts',(6.04693264542922,43.5069275204403,19.0899083177805));
#26978=CARTESIAN_POINT('Ctrl Pts',(-3.67107584877064,43.2232630311051,19.685354863761));
#26979=CARTESIAN_POINT('Ctrl Pts',(-12.5212400796854,42.93959854177,15.6271731566047));
#26980=CARTESIAN_POINT('Ctrl Pts',(-18.411376563963,42.6559340524348,7.87471948831073));
#26981=CARTESIAN_POINT('Ctrl Pts',(-19.9490539358611,42.3722695630997,-1.73932201266128));
#26982=CARTESIAN_POINT('Ctrl Pts',(-16.770764455154,42.0886050737645,-10.9421868741751));
#26983=CARTESIAN_POINT('Ctrl Pts',(-9.62785742828906,41.8049405844294,-17.5583129981261));
#26984=CARTESIAN_POINT('Ctrl Pts',(-0.208919836796794,41.5212760950943,
-20.0236446857564));
#26985=CARTESIAN_POINT('Ctrl Pts',(9.25940651410001,41.2376116057591,-17.7553762282377));
#26986=CARTESIAN_POINT('Ctrl Pts',(16.5388042904544,40.953947116424,-11.2897274830562));
#26987=CARTESIAN_POINT('Ctrl Pts',(19.9084200257014,40.6702826270888,-2.15518121740963));
#26988=CARTESIAN_POINT('Ctrl Pts',(18.5716747860965,40.3866181377537,7.48885102262636));
#26989=CARTESIAN_POINT('Ctrl Pts',(12.8445758500108,40.1029536484185,15.3625149384123));
#26990=CARTESIAN_POINT('Ctrl Pts',(4.08101242096352,39.8192891590834,19.6044722351703));
#26991=CARTESIAN_POINT('Ctrl Pts',(-5.64730449284705,39.5356246697482,19.2119219747716));
#26992=CARTESIAN_POINT('Ctrl Pts',(-14.0405956515267,39.2519601804131,14.2776632454304));
#26993=CARTESIAN_POINT('Ctrl Pts',(-19.1146826065254,38.968295691078,5.96815740840464));
#26994=CARTESIAN_POINT('Ctrl Pts',(-19.6700485304213,38.6846312017428,-3.75222398190641));
#26995=CARTESIAN_POINT('Ctrl Pts',(-15.5754046264532,38.4009667124077,-12.5855776475278));
#26996=CARTESIAN_POINT('Ctrl Pts',(-7.79872686910231,38.1173022230725,-18.4436941316252));
#26997=CARTESIAN_POINT('Ctrl Pts',(1.82157402568654,37.8336377337374,-19.9417116132913));
#26998=CARTESIAN_POINT('Ctrl Pts',(11.0112538619422,37.5499732444022,-16.7254979713585));
#26999=CARTESIAN_POINT('Ctrl Pts',(17.5978674881561,37.2663087550671,-9.55536780369744));
#27000=CARTESIAN_POINT('Ctrl Pts',(20.0243359762019,36.9826442657319,-0.126343657163793));
#27001=CARTESIAN_POINT('Ctrl Pts',(17.7170408968388,36.6989797763968,9.33254819711234));
#27002=CARTESIAN_POINT('Ctrl Pts',(11.2214280239995,36.4153152870616,16.5852207431317));
#27003=CARTESIAN_POINT('Ctrl Pts',(2.0730636554624,36.1316507977265,19.917138376873));
#27004=CARTESIAN_POINT('Ctrl Pts',(-7.56537404599768,35.8479863083913,18.5406340076227));
#27005=CARTESIAN_POINT('Ctrl Pts',(-15.4153533533233,35.5643218190562,12.7811140088841));
#27006=CARTESIAN_POINT('Ctrl Pts',(-19.6211349863809,35.280657329721,4.00013190868774));
#27007=CARTESIAN_POINT('Ctrl Pts',(-19.1884700311734,34.9969928403859,-5.72648343847778));
#27008=CARTESIAN_POINT('Ctrl Pts',(-14.219640555188,34.7133283510507,-14.0993551699416));
#27009=CARTESIAN_POINT('Ctrl Pts',(-5.88928077243528,34.4296638617156,-19.1391317496443));
#27010=CARTESIAN_POINT('Ctrl Pts',(3.83330849634148,34.1459993723804,-19.6544078404778));
#27011=CARTESIAN_POINT('Ctrl Pts',(12.6497008000794,33.8623348830454,-15.5233709085905));
#27012=CARTESIAN_POINT('Ctrl Pts',(18.4756988050768,33.5786703937101,-7.72260224026285));
#27013=CARTESIAN_POINT('Ctrl Pts',(19.9340286405109,33.2950059043751,1.90379628903132));
#27014=CARTESIAN_POINT('Ctrl Pts',(16.6799500739787,33.0113414150398,11.0801311444916));
#27015=CARTESIAN_POINT('Ctrl Pts',(9.48270965901884,32.7276769257048,17.6371275766456));
#27016=CARTESIAN_POINT('Ctrl Pts',(0.0437773165171389,32.4440124363696,
20.0246770301167));
#27017=CARTESIAN_POINT('Ctrl Pts',(-9.40555504064084,32.1603479470344,17.6784235811412));
#27018=CARTESIAN_POINT('Ctrl Pts',(-16.6313076075072,31.8766834576993,11.1528992674491));
#27019=CARTESIAN_POINT('Ctrl Pts',(-19.9256126938554,31.5930189683641,1.99098745962569));
#27020=CARTESIAN_POINT('Ctrl Pts',(-18.5090891610392,31.309354479029,-7.64192132385965));
#27021=CARTESIAN_POINT('Ctrl Pts',(-12.71781356794,31.0256899896938,-15.4676207891775));
#27022=CARTESIAN_POINT('Ctrl Pts',(-3.91839426586458,30.7420255003587,-19.6381296717053));
#27023=CARTESIAN_POINT('Ctrl Pts',(2.56283670588982,30.5529158408019,-19.3210134924979));
#27024=CARTESIAN_POINT('Ctrl Pts',(5.57637687068598,30.4583610110235,-18.4081209878848));
#27025=CARTESIAN_POINT('Ctrl Pts',(2.33374636495171,53.9527937446315,19.3208936257936));
#27026=CARTESIAN_POINT('Ctrl Pts',(-0.829248422667396,53.8582389148531,
19.7029477756138));
#27027=CARTESIAN_POINT('Ctrl Pts',(-7.34354585410623,53.6691292552963,18.8840738821721));
#27028=CARTESIAN_POINT('Ctrl Pts',(-15.3822785181642,53.3854647659611,13.1871750649224));
#27029=CARTESIAN_POINT('Ctrl Pts',(-19.7831968630274,53.101800276626,4.37446637135565));
#27030=CARTESIAN_POINT('Ctrl Pts',(-19.5080623893974,52.8181357872909,-5.47316184725222));
#27031=CARTESIAN_POINT('Ctrl Pts',(-14.6208587530193,52.5344712979557,-14.0265360699875));
#27032=CARTESIAN_POINT('Ctrl Pts',(-6.27745355195996,52.2508068086206,-19.2642282553663));
#27033=CARTESIAN_POINT('Ctrl Pts',(3.55003392220998,51.9671423192855,-19.9477470874941));
#27034=CARTESIAN_POINT('Ctrl Pts',(12.5382468409166,51.6834778299502,-15.9156580482648));
#27035=CARTESIAN_POINT('Ctrl Pts',(18.5624340365284,51.3998133406152,-8.12107393801096));
#27036=CARTESIAN_POINT('Ctrl Pts',(20.1984407894748,51.11614885128,1.59332370701814));
#27037=CARTESIAN_POINT('Ctrl Pts',(17.0595311629746,50.8324843619448,10.9310651261251));
#27038=CARTESIAN_POINT('Ctrl Pts',(9.88773654793256,50.5488198726097,17.6846938123581));
#27039=CARTESIAN_POINT('Ctrl Pts',(0.378477234066722,50.2651553832745,20.2576531693827));
#27040=CARTESIAN_POINT('Ctrl Pts',(-9.220255013537,49.9814908939394,18.0416918499919));
#27041=CARTESIAN_POINT('Ctrl Pts',(-16.6393137622057,49.6978264046042,11.5606654822436));
#27042=CARTESIAN_POINT('Ctrl Pts',(-20.1248301583836,49.4141619152691,2.34669150600064));
#27043=CARTESIAN_POINT('Ctrl Pts',(-18.8528260196953,49.1304974259339,-7.42204147604143));
#27044=CARTESIAN_POINT('Ctrl Pts',(-13.1240039304488,48.8468329365988,-15.4361999968561));
#27045=CARTESIAN_POINT('Ctrl Pts',(-4.29266038004229,48.5631684472636,-19.8012326864051));
#27046=CARTESIAN_POINT('Ctrl Pts',(5.55347033258617,48.2795039579286,-19.4852435574115));
#27047=CARTESIAN_POINT('Ctrl Pts',(14.0867577407393,47.9958394685933,-14.5629325869872));
#27048=CARTESIAN_POINT('Ctrl Pts',(19.2899282001191,47.7121749792582,-6.19793668959756));
#27049=CARTESIAN_POINT('Ctrl Pts',(19.9329494792741,47.4285104899231,3.63225470574316));
#27050=CARTESIAN_POINT('Ctrl Pts',(15.8638110071084,47.1448460005879,12.6037791756293));
#27051=CARTESIAN_POINT('Ctrl Pts',(8.04445926173514,46.8611815112528,18.5957636135555));
#27052=CARTESIAN_POINT('Ctrl Pts',(-1.67660688829753,46.5775170219176,20.1916997433017));
#27053=CARTESIAN_POINT('Ctrl Pts',(-11.0013222871953,46.2938525325825,17.0143074239265));
#27054=CARTESIAN_POINT('Ctrl Pts',(-17.7253193058069,46.0101880432473,9.81472387231086));
#27055=CARTESIAN_POINT('Ctrl Pts',(-20.2590415090184,45.7265235539122,0.29493443035139));
#27056=CARTESIAN_POINT('Ctrl Pts',(-18.003515634149,45.442859064577,-9.29457766622435));
#27057=CARTESIAN_POINT('Ctrl Pts',(-11.4919491854206,45.1591945752419,-16.686846709373));
#27058=CARTESIAN_POINT('Ctrl Pts',(-2.26367989933175,44.8755300859068,-20.1343364056486));
#27059=CARTESIAN_POINT('Ctrl Pts',(7.4997245066736,44.5918655965717,-18.8220583759174));
#27060=CARTESIAN_POINT('Ctrl Pts',(15.4901900910749,44.3082011072365,-13.0602358372585));
#27061=CARTESIAN_POINT('Ctrl Pts',(19.818766583145,44.0245366179013,-4.21096667111763));
#27062=CARTESIAN_POINT('Ctrl Pts',(19.4621762213813,43.7408721285662,5.63377723293615));
#27063=CARTESIAN_POINT('Ctrl Pts',(14.5047171550316,43.457207639231,14.1466932332251));
#27064=CARTESIAN_POINT('Ctrl Pts',(6.1183353172326,43.1735431498958,19.3153235056613));
#27065=CARTESIAN_POINT('Ctrl Pts',(-3.71442421055426,42.8898786605607,19.9178011328182));
#27066=CARTESIAN_POINT('Ctrl Pts',(-12.6690918995096,42.6062141712256,15.8117000864621));
#27067=CARTESIAN_POINT('Ctrl Pts',(-18.6287795937849,42.3225496818904,7.96770481560604));
#27068=CARTESIAN_POINT('Ctrl Pts',(-20.1846139849791,42.0388851925553,-1.75986006825288));
#27069=CARTESIAN_POINT('Ctrl Pts',(-16.968795003946,41.7552207032201,-11.0713931054995));
#27070=CARTESIAN_POINT('Ctrl Pts',(-9.74154395076786,41.4715562138849,-17.7656429840776));
#27071=CARTESIAN_POINT('Ctrl Pts',(-0.211386779197954,41.1878917245499,
-20.2600855085073));
#27072=CARTESIAN_POINT('Ctrl Pts',(9.36874233825877,40.9042272352147,-17.9650331528156));
#27073=CARTESIAN_POINT('Ctrl Pts',(16.7340958347822,40.6205627458796,-11.4230375021171));
#27074=CARTESIAN_POINT('Ctrl Pts',(20.143500266308,40.3368982565444,-2.18062977226658));
#27075=CARTESIAN_POINT('Ctrl Pts',(18.7909706303448,40.0532337672093,7.57727998373896));
#27076=CARTESIAN_POINT('Ctrl Pts',(12.9962456448721,39.7695692778741,15.5439167625341));
#27077=CARTESIAN_POINT('Ctrl Pts',(4.12920134708626,39.4859047885389,19.83596343558));
#27078=CARTESIAN_POINT('Ctrl Pts',(-5.71398832296735,39.2022402992038,19.4387779098239));
#27079=CARTESIAN_POINT('Ctrl Pts',(-14.2063881453439,38.9185758098687,14.4462550526508));
#27080=CARTESIAN_POINT('Ctrl Pts',(-19.3403903312198,38.6349113205335,6.03862989581119));
#27081=CARTESIAN_POINT('Ctrl Pts',(-19.9023140610512,38.3512468311984,-3.79653054743685));
#27082=CARTESIAN_POINT('Ctrl Pts',(-15.7593202693022,38.0675823418632,-12.7341891705786));
#27083=CARTESIAN_POINT('Ctrl Pts',(-7.89081486937766,37.7839178525281,-18.6614787699108));
#27084=CARTESIAN_POINT('Ctrl Pts',(1.84308331972788,37.5002533631929,-20.1771849636682));
#27085=CARTESIAN_POINT('Ctrl Pts',(11.1412756418686,37.2165888738578,-16.9229940098332));
#27086=CARTESIAN_POINT('Ctrl Pts',(17.8056645367364,36.9329243845226,-9.66819836280189));
#27087=CARTESIAN_POINT('Ctrl Pts',(20.2607849617705,36.6492598951875,-0.127835533328253));
#27088=CARTESIAN_POINT('Ctrl Pts',(17.9262451547023,36.3655954058523,9.44274768420295));
#27089=CARTESIAN_POINT('Ctrl Pts',(11.3539315575162,36.0819309165172,16.7810603767059));
#27090=CARTESIAN_POINT('Ctrl Pts',(2.09754255944752,35.7982664271821,20.1523215644716));
#27091=CARTESIAN_POINT('Ctrl Pts',(-7.65470659712393,35.5146019378468,18.7595633198508));
#27092=CARTESIAN_POINT('Ctrl Pts',(-15.5973790978621,35.2309374485118,12.9320344411444));
#27093=CARTESIAN_POINT('Ctrl Pts',(-19.8528229416665,34.9472729591765,4.04736579120533));
#27094=CARTESIAN_POINT('Ctrl Pts',(-19.4150490442561,34.6636084698415,-5.79410222012417));
#27095=CARTESIAN_POINT('Ctrl Pts',(-14.3875472248033,34.3799439805062,-14.265841500715));
#27096=CARTESIAN_POINT('Ctrl Pts',(-5.958821880042,34.0962794911712,-19.3651281722237));
#27097=CARTESIAN_POINT('Ctrl Pts',(3.87857251823525,33.812615001836,-19.8864886837395));
#27098=CARTESIAN_POINT('Ctrl Pts',(12.7990694868943,33.5289505125009,-15.7066721347278));
#27099=CARTESIAN_POINT('Ctrl Pts',(18.6938613723386,33.2452860231657,-7.81379135144242));
#27100=CARTESIAN_POINT('Ctrl Pts',(20.1694112394676,32.9616215338306,1.92627646367344));
#27101=CARTESIAN_POINT('Ctrl Pts',(16.8769083394267,32.6779570444954,11.2109662460333));
#27102=CARTESIAN_POINT('Ctrl Pts',(9.59468214488203,32.3942925551603,17.8453881855154));
#27103=CARTESIAN_POINT('Ctrl Pts',(0.0442944815207541,32.1106280658251,
20.2611300947005));
#27104=CARTESIAN_POINT('Ctrl Pts',(-9.51661707419267,31.82696357649,17.8871717394074));
#27105=CARTESIAN_POINT('Ctrl Pts',(-16.827690491154,31.5432990871548,11.2845938133513));
#27106=CARTESIAN_POINT('Ctrl Pts',(-20.160897833935,31.2596345978197,2.0144967918736));
#27107=CARTESIAN_POINT('Ctrl Pts',(-18.7276422245378,30.9759701084845,-7.7321569348489));
#27108=CARTESIAN_POINT('Ctrl Pts',(-12.8679941277788,30.6923056191494,-15.6502653565598));
#27109=CARTESIAN_POINT('Ctrl Pts',(-3.96464679805612,30.4086411298142,-19.8700147927816));
#27110=CARTESIAN_POINT('Ctrl Pts',(2.5930722951385,30.2195314702575,-19.5491631551646));
#27111=CARTESIAN_POINT('Ctrl Pts',(5.64222249072293,30.1249766404791,-18.6254832946783));
#27112=CARTESIAN_POINT('Ctrl Pts',(2.35124930762599,53.8215594674016,19.4657990442344));
#27113=CARTESIAN_POINT('Ctrl Pts',(-0.835506991250132,53.7270046376232,
19.8507233170207));
#27114=CARTESIAN_POINT('Ctrl Pts',(-7.39859942014504,53.5378949780665,19.0257055689461));
#27115=CARTESIAN_POINT('Ctrl Pts',(-15.4976584671439,53.2542304887313,13.2860807705774));
#27116=CARTESIAN_POINT('Ctrl Pts',(-19.9315674705091,52.9705659993962,4.40727512992929));
#27117=CARTESIAN_POINT('Ctrl Pts',(-19.6543777810312,52.686901510061,-5.51421105245925));
#27118=CARTESIAN_POINT('Ctrl Pts',(-14.7305154059551,52.4032370207259,-14.1317366880123));
#27119=CARTESIAN_POINT('Ctrl Pts',(-6.32453584432345,52.1195725313907,-19.4087120573804));
#27120=CARTESIAN_POINT('Ctrl Pts',(3.57665991873037,51.8359080420556,-20.0973573976942));
#27121=CARTESIAN_POINT('Ctrl Pts',(12.6322848940173,51.5522435527204,-16.0350272263897));
#27122=CARTESIAN_POINT('Ctrl Pts',(18.7016544212907,51.2685790633853,-8.18198288890697));
#27123=CARTESIAN_POINT('Ctrl Pts',(20.349931271475,50.9849145740501,1.60527381176158));
#27124=CARTESIAN_POINT('Ctrl Pts',(17.1874795446085,50.701250084715,11.0130493154522));
#27125=CARTESIAN_POINT('Ctrl Pts',(9.96189564787207,50.4175855953798,17.817330960666));
#27126=CARTESIAN_POINT('Ctrl Pts',(0.381315860574492,50.1339211060447,20.4095877950711));
#27127=CARTESIAN_POINT('Ctrl Pts',(-9.2894079426539,49.8502566167095,18.177006522497));
#27128=CARTESIAN_POINT('Ctrl Pts',(-16.7641104433384,49.5665921273744,11.6473717442925));
#27129=CARTESIAN_POINT('Ctrl Pts',(-20.2757685978253,49.2829276380392,2.3642919503211));
#27130=CARTESIAN_POINT('Ctrl Pts',(-18.9942242871785,48.9992631487041,-7.47770760311098));
#27131=CARTESIAN_POINT('Ctrl Pts',(-13.2224354029705,48.715598659369,-15.551973193893));
#27132=CARTESIAN_POINT('Ctrl Pts',(-4.32485580474053,48.4319341700338,-19.9497441085197));
#27133=CARTESIAN_POINT('Ctrl Pts',(5.59512197058797,48.1482696806987,-19.6313850263131));
#27134=CARTESIAN_POINT('Ctrl Pts',(14.1924099725268,47.8646051913635,-14.6721561824506));
#27135=CARTESIAN_POINT('Ctrl Pts',(19.4346047823582,47.5809407020284,-6.24442189617503));
#27136=CARTESIAN_POINT('Ctrl Pts',(20.0824487918183,47.2972762126932,3.65949701536888));
#27137=CARTESIAN_POINT('Ctrl Pts',(15.9827913337385,47.0136117233581,12.6983089051158));
#27138=CARTESIAN_POINT('Ctrl Pts',(8.10479359061364,46.7299472340229,18.7352338850897));
#27139=CARTESIAN_POINT('Ctrl Pts',(-1.68918162428795,46.4462827446878,20.3431397112677));
#27140=CARTESIAN_POINT('Ctrl Pts',(-11.0838334138429,46.1626182553526,17.1419166001721));
#27141=CARTESIAN_POINT('Ctrl Pts',(-17.858261149336,45.8789537660175,9.8883353803916));
#27142=CARTESIAN_POINT('Ctrl Pts',(-20.4109865476307,45.5952892766824,0.297146471004314));
#27143=CARTESIAN_POINT('Ctrl Pts',(-18.1385439807257,45.3116247873472,-9.3642880205741));
#27144=CARTESIAN_POINT('Ctrl Pts',(-11.578140067745,45.027960298012,-16.8119998942583));
#27145=CARTESIAN_POINT('Ctrl Pts',(-2.28065774744747,44.7442958086769,-20.2853461422755));
#27146=CARTESIAN_POINT('Ctrl Pts',(7.55597326499919,44.4606313193418,-18.9632258830484));
#27147=CARTESIAN_POINT('Ctrl Pts',(15.6063682197616,44.1769668300066,-13.1581890418903));
#27148=CARTESIAN_POINT('Ctrl Pts',(19.9674095114092,43.8933023406715,-4.24254938410794));
#27149=CARTESIAN_POINT('Ctrl Pts',(19.6081446827283,43.6096378513363,5.67603118156499));
#27150=CARTESIAN_POINT('Ctrl Pts',(14.6135041283542,43.3259733620011,14.2527949877728));
#27151=CARTESIAN_POINT('Ctrl Pts',(6.16422350476639,43.042308872666,19.4601905554954));
#27152=CARTESIAN_POINT('Ctrl Pts',(-3.74228280050009,42.7586443833308,20.0671868310929));
#27153=CARTESIAN_POINT('Ctrl Pts',(-12.7641114816057,42.4749798939957,15.9302895754612));
#27154=CARTESIAN_POINT('Ctrl Pts',(-18.7684974888008,42.1913154046606,8.02746347769871));
#27155=CARTESIAN_POINT('Ctrl Pts',(-20.3360008089787,41.9076509153254,-1.77305921224517));
#27156=CARTESIAN_POINT('Ctrl Pts',(-17.0960628320381,41.6239864259903,-11.1544297709883));
#27157=CARTESIAN_POINT('Ctrl Pts',(-9.81460660139152,41.3403219366551,-17.8988872596267));
#27158=CARTESIAN_POINT('Ctrl Pts',(-0.212972203281963,41.05665744732,-20.4120383772306));
#27159=CARTESIAN_POINT('Ctrl Pts',(9.4390089358025,40.7729929579848,-18.0997728765514));
#27160=CARTESIAN_POINT('Ctrl Pts',(16.8596033933025,40.4893284686497,-11.5087115392406));
#27161=CARTESIAN_POINT('Ctrl Pts',(20.2945787328974,40.2056639793145,-2.1969847352987));
#27162=CARTESIAN_POINT('Ctrl Pts',(18.9319049759662,39.9219994899794,7.63411041666903));
#27163=CARTESIAN_POINT('Ctrl Pts',(13.093718916026,39.6383350006442,15.6604978471634));
#27164=CARTESIAN_POINT('Ctrl Pts',(4.16017081115702,39.3546705113091,19.9847353421279));
#27165=CARTESIAN_POINT('Ctrl Pts',(-5.75684386358992,39.0710060219739,19.5845708812619));
#27166=CARTESIAN_POINT('Ctrl Pts',(-14.3129376182953,38.7873415326388,14.5546035537782));
#27167=CARTESIAN_POINT('Ctrl Pts',(-19.4854453850015,38.5036770433037,6.08392028392143));
#27168=CARTESIAN_POINT('Ctrl Pts',(-20.0515836045849,38.2200125539685,-3.82500494393612));
#27169=CARTESIAN_POINT('Ctrl Pts',(-15.8775169039141,37.9363480646334,-12.8296969893646));
#27170=CARTESIAN_POINT('Ctrl Pts',(-7.94999684842001,37.6526835752982,-18.8014419123425));
#27171=CARTESIAN_POINT('Ctrl Pts',(1.85690664725514,37.3690190859631,-20.3285160691912));
#27172=CARTESIAN_POINT('Ctrl Pts',(11.2248364340646,37.0853545966279,-17.0499183254338));
#27173=CARTESIAN_POINT('Ctrl Pts',(17.9392089783277,36.8016901072928,-9.74071091345282));
#27174=CARTESIAN_POINT('Ctrl Pts',(20.4127430764758,36.5180256179576,-0.128794313881315));
#27175=CARTESIAN_POINT('Ctrl Pts',(18.0606939641767,36.2343611286225,9.51356932997501));
#27176=CARTESIAN_POINT('Ctrl Pts',(11.43908729248,35.9506966392873,16.9069201744589));
#27177=CARTESIAN_POINT('Ctrl Pts',(2.11327435920437,35.6670321499522,20.3034661917574));
#27178=CARTESIAN_POINT('Ctrl Pts',(-7.71211773807824,35.383367660617,18.9002621072099));
#27179=CARTESIAN_POINT('Ctrl Pts',(-15.7143611560603,35.0997031712819,13.0290261211728));
#27180=CARTESIAN_POINT('Ctrl Pts',(-20.0017212960129,34.8160386819467,4.07772147968603));
#27181=CARTESIAN_POINT('Ctrl Pts',(-19.5606640472924,34.5323741926116,-5.83755862393481));
#27182=CARTESIAN_POINT('Ctrl Pts',(-14.4954554093758,34.2487097032764,-14.3728368800661));
#27183=CARTESIAN_POINT('Ctrl Pts',(-6.00351370203096,33.9650452139413,-19.5103687631338));
#27184=CARTESIAN_POINT('Ctrl Pts',(3.90766224405355,33.6813807246061,-20.0356395340063));
#27185=CARTESIAN_POINT('Ctrl Pts',(12.8950639041969,33.397716235271,-15.8244739049259));
#27186=CARTESIAN_POINT('Ctrl Pts',(18.8340674097308,33.1140517459358,-7.87239564088531));
#27187=CARTESIAN_POINT('Ctrl Pts',(20.3206839976297,32.8303872566008,1.94072373947406));
#27188=CARTESIAN_POINT('Ctrl Pts',(17.0034870942043,32.5467227672655,11.2950497442454));
#27189=CARTESIAN_POINT('Ctrl Pts',(9.66664314302491,32.2630582779305,17.9792305213566));
#27190=CARTESIAN_POINT('Ctrl Pts',(0.0446270390856308,31.9793937885952,
20.4130908725821));
#27191=CARTESIAN_POINT('Ctrl Pts',(-9.58799343370268,31.6957292992602,18.0213273453348));
#27192=CARTESIAN_POINT('Ctrl Pts',(-16.9538986553872,31.4120648099249,11.3692298036081));
#27193=CARTESIAN_POINT('Ctrl Pts',(-20.3121095021436,31.1284003205899,2.02960514964943));
#27194=CARTESIAN_POINT('Ctrl Pts',(-18.8680961779327,30.8447358312547,-7.79014778567339));
#27195=CARTESIAN_POINT('Ctrl Pts',(-12.9645164222397,30.5610713419195,-15.7676464364222));
#27196=CARTESIAN_POINT('Ctrl Pts',(-3.99435877262015,30.2774068525844,-20.0190370340731));
#27197=CARTESIAN_POINT('Ctrl Pts',(2.61248231763768,30.0882971930276,-19.6957920450376));
#27198=CARTESIAN_POINT('Ctrl Pts',(5.68453878451291,29.9937423632492,-18.7651731818414));
#27199=CARTESIAN_POINT('Ctrl Pts',(2.35186803664952,53.8169203357015,19.4709214507763));
#27200=CARTESIAN_POINT('Ctrl Pts',(-0.835728231649532,53.7223655059232,
19.8559471824094));
#27201=CARTESIAN_POINT('Ctrl Pts',(-7.40054556370451,53.5332558463665,19.0307122490736));
#27202=CARTESIAN_POINT('Ctrl Pts',(-15.5017371483404,53.2495913570312,13.2895770872723));
#27203=CARTESIAN_POINT('Ctrl Pts',(-19.9368123714836,52.9659268676962,4.40843491954487));
#27204=CARTESIAN_POINT('Ctrl Pts',(-19.6595500301255,52.682262378361,-5.51566214186331));
#27205=CARTESIAN_POINT('Ctrl Pts',(-14.7343917686363,52.3985978890259,-14.1354555298595));
#27206=CARTESIAN_POINT('Ctrl Pts',(-6.3262002033585,52.1149333996907,-19.4138195597816));
#27207=CARTESIAN_POINT('Ctrl Pts',(3.57760114770736,51.8312689103556,-20.1026461221598));
#27208=CARTESIAN_POINT('Ctrl Pts',(12.6356091391944,51.5476044210204,-16.0392469268364));
#27209=CARTESIAN_POINT('Ctrl Pts',(18.706575861892,51.2639399316853,-8.18413602032115));
#27210=CARTESIAN_POINT('Ctrl Pts',(20.3552864600137,50.98027544235,1.60569624796426));
#27211=CARTESIAN_POINT('Ctrl Pts',(17.1920025198992,50.6966109530149,11.0159474565449));
#27212=CARTESIAN_POINT('Ctrl Pts',(9.96451717205493,50.4129464636797,17.8220196838587));
#27213=CARTESIAN_POINT('Ctrl Pts',(0.381416206021541,50.1292819743447,20.4149586840892));
#27214=CARTESIAN_POINT('Ctrl Pts',(-9.29185249869818,49.8456174850094,18.18178989617));
#27215=CARTESIAN_POINT('Ctrl Pts',(-16.7685220060165,49.5619529956743,11.6504368106559));
#27216=CARTESIAN_POINT('Ctrl Pts',(-20.2811042716596,49.2782885063392,2.36491412602784));
#27217=CARTESIAN_POINT('Ctrl Pts',(-18.999222715934,48.9946240170041,-7.47967540070289));
#27218=CARTESIAN_POINT('Ctrl Pts',(-13.2259149555241,48.7109595276689,-15.5560657764083));
#27219=CARTESIAN_POINT('Ctrl Pts',(-4.32599391300361,48.4272950383338,-19.9549939872915));
#27220=CARTESIAN_POINT('Ctrl Pts',(5.59659435599133,48.1436305489987,-19.6365511272388));
#27221=CARTESIAN_POINT('Ctrl Pts',(14.1961447789205,47.8599660596635,-14.6760172365503));
#27222=CARTESIAN_POINT('Ctrl Pts',(19.4397190995403,47.5763015703284,-6.24606514822754));
#27223=CARTESIAN_POINT('Ctrl Pts',(20.0877335925167,47.2926370809931,3.66046003101415));
#27224=CARTESIAN_POINT('Ctrl Pts',(15.9869972882849,47.0089725916581,12.7016505310532));
#27225=CARTESIAN_POINT('Ctrl Pts',(8.1069264091395,46.7253081023228,18.7401641591884));
#27226=CARTESIAN_POINT('Ctrl Pts',(-1.68962614120521,46.4416436129877,20.3484931141353));
#27227=CARTESIAN_POINT('Ctrl Pts',(-11.0867501821699,46.1579791236525,17.1464275845524));
#27228=CARTESIAN_POINT('Ctrl Pts',(-17.8629606435048,45.8743146343175,9.89093754720224));
#27229=CARTESIAN_POINT('Ctrl Pts',(-20.4163578047457,45.5906501449824,0.297224666641401));
#27230=CARTESIAN_POINT('Ctrl Pts',(-18.1433172327772,45.3069856556472,-9.36675228160036));
#27231=CARTESIAN_POINT('Ctrl Pts',(-11.5811869154352,45.023321166312,-16.8164240593439));
#27232=CARTESIAN_POINT('Ctrl Pts',(-2.28125791437836,44.7396566769769,-20.2906843364653));
#27233=CARTESIAN_POINT('Ctrl Pts',(7.557961658606,44.4559921876418,-18.9682161544255));
#27234=CARTESIAN_POINT('Ctrl Pts',(15.6104751166106,44.1723276983066,-13.1616516876741));
#27235=CARTESIAN_POINT('Ctrl Pts',(19.9726640389233,43.8886632089715,-4.24366583301215));
#27236=CARTESIAN_POINT('Ctrl Pts',(19.6133046678369,43.6049987196362,5.67752485864902));
#27237=CARTESIAN_POINT('Ctrl Pts',(14.6173497478612,43.321334230301,14.256545684796));
#27238=CARTESIAN_POINT('Ctrl Pts',(6.16584565219571,43.037669740966,19.465311605707));
#27239=CARTESIAN_POINT('Ctrl Pts',(-3.74326760165467,42.7540052516307,20.0724676155269));
#27240=CARTESIAN_POINT('Ctrl Pts',(-12.7674704238328,42.4703407622956,15.9344817138973));
#27241=CARTESIAN_POINT('Ctrl Pts',(-18.7734365163896,42.1866762729606,8.0295759464037));
#27242=CARTESIAN_POINT('Ctrl Pts',(-20.3413523332071,41.9030117836254,-1.7735258019853));
#27243=CARTESIAN_POINT('Ctrl Pts',(-17.1005617497612,41.6193472942903,-11.1573651171133));
#27244=CARTESIAN_POINT('Ctrl Pts',(-9.81718936609107,41.3356828049551,-17.9035974447674));
#27245=CARTESIAN_POINT('Ctrl Pts',(-0.213028248023332,41.05201831562,-20.41740991114));
#27246=CARTESIAN_POINT('Ctrl Pts',(9.44149286002567,40.7683538262848,-18.1045359257855));
#27247=CARTESIAN_POINT('Ctrl Pts',(16.8640400854962,40.4846893369497,-11.5117401164529));
#27248=CARTESIAN_POINT('Ctrl Pts',(20.2999193566913,40.2010248476145,-2.19756288324188));
#27249=CARTESIAN_POINT('Ctrl Pts',(18.9368870050839,39.9173603582794,7.63611937247311));
#27250=CARTESIAN_POINT('Ctrl Pts',(13.0971645961613,39.6336958689442,15.6646189885051));
#27251=CARTESIAN_POINT('Ctrl Pts',(4.16126558171192,39.350031379609,19.9899944290244));
#27252=CARTESIAN_POINT('Ctrl Pts',(-5.75835880695092,39.0663668902739,19.5897246628022));
#27253=CARTESIAN_POINT('Ctrl Pts',(-14.3167041421641,38.7827024009388,14.558433673293));
#27254=CARTESIAN_POINT('Ctrl Pts',(-19.4905730811527,38.4990379116037,6.08552129914113));
#27255=CARTESIAN_POINT('Ctrl Pts',(-20.0568602829488,38.2153734222685,-3.82601151385237));
#27256=CARTESIAN_POINT('Ctrl Pts',(-15.8816951549476,37.9317089329334,-12.8330731907587));
#27257=CARTESIAN_POINT('Ctrl Pts',(-7.95208893137916,37.6480444435982,-18.8063896094275));
#27258=CARTESIAN_POINT('Ctrl Pts',(1.85739530188323,37.3643799542631,-20.3338656237715));
#27259=CARTESIAN_POINT('Ctrl Pts',(11.2277903080687,37.0807154649279,-17.0544050999903));
#27260=CARTESIAN_POINT('Ctrl Pts',(17.9439297743379,36.7970509755928,-9.74327423211832));
#27261=CARTESIAN_POINT('Ctrl Pts',(20.4181147958306,36.5133864862576,-0.128828206773863));
#27262=CARTESIAN_POINT('Ctrl Pts',(18.0654467295916,36.2297219969225,9.51607287515306));
#27263=CARTESIAN_POINT('Ctrl Pts',(11.4420975477109,35.9460575075872,16.9113693183094));
#27264=CARTESIAN_POINT('Ctrl Pts',(2.11383047832578,35.6623930182522,20.308809154332));
#27265=CARTESIAN_POINT('Ctrl Pts',(-7.71414722191097,35.378728528917,18.905235809343));
#27266=CARTESIAN_POINT('Ctrl Pts',(-15.7184964718176,35.0950640395819,13.0324547770618));
#27267=CARTESIAN_POINT('Ctrl Pts',(-20.006984852839,34.8113995502467,4.07879455327383));
#27268=CARTESIAN_POINT('Ctrl Pts',(-19.5658115376498,34.5277350609116,-5.83909480780952));
#27269=CARTESIAN_POINT('Ctrl Pts',(-14.4992699637004,34.2440705715764,-14.3766191667262));
#27270=CARTESIAN_POINT('Ctrl Pts',(-6.00509355793826,33.9604060822413,-19.5155030180225));
#27271=CARTESIAN_POINT('Ctrl Pts',(3.90869056586123,33.6767415929061,-20.0409120165633));
#27272=CARTESIAN_POINT('Ctrl Pts',(12.8984573068486,33.393077103571,-15.8286381975024));
#27273=CARTESIAN_POINT('Ctrl Pts',(18.8390236931527,33.1094126142358,-7.87446730251712));
#27274=CARTESIAN_POINT('Ctrl Pts',(20.3260314896307,32.8257481249007,1.94123445067361));
#27275=CARTESIAN_POINT('Ctrl Pts',(17.0079616531857,32.5420836355655,11.2980220959072));
#27276=CARTESIAN_POINT('Ctrl Pts',(9.66918696430926,32.2584191462305,17.9839618479286));
#27277=CARTESIAN_POINT('Ctrl Pts',(0.0446387949955499,31.9747546568951,
20.4184626860802));
#27278=CARTESIAN_POINT('Ctrl Pts',(-9.59051658801136,31.6910901675601,18.0260697460044));
#27279=CARTESIAN_POINT('Ctrl Pts',(-16.9583601139928,31.4074256782248,11.3722216858637));
#27280=CARTESIAN_POINT('Ctrl Pts',(-20.3174548346148,31.1237611888899,2.03013923009681));
#27281=CARTESIAN_POINT('Ctrl Pts',(-18.8730612251852,30.8400966995547,-7.79219776225003));
#27282=CARTESIAN_POINT('Ctrl Pts',(-12.9679284853489,30.5564322102195,-15.7717958575954));
#27283=CARTESIAN_POINT('Ctrl Pts',(-3.99540909092099,30.2727677208844,-20.0243049703027));
#27284=CARTESIAN_POINT('Ctrl Pts',(2.61316846193303,30.0836580613276,-19.7009753762946));
#27285=CARTESIAN_POINT('Ctrl Pts',(5.68603466549838,29.9891032315492,-18.7701112193526));
#27286=CARTESIAN_POINT('Ctrl Pts',(2.35248676567306,53.8122812040015,19.4760438573182));
#27287=CARTESIAN_POINT('Ctrl Pts',(-0.835949472048931,53.7177263742231,
19.8611710477982));
#27288=CARTESIAN_POINT('Ctrl Pts',(-7.40249170726399,53.5286167146664,19.035718929201));
#27289=CARTESIAN_POINT('Ctrl Pts',(-15.5058158295368,53.2449522253312,13.2930734039672));
#27290=CARTESIAN_POINT('Ctrl Pts',(-19.9420572724581,52.9612877359961,4.40959470916045));
#27291=CARTESIAN_POINT('Ctrl Pts',(-19.6647222792197,52.6776232466609,-5.51711323126738));
#27292=CARTESIAN_POINT('Ctrl Pts',(-14.7382681313176,52.3939587573258,-14.1391743717067));
#27293=CARTESIAN_POINT('Ctrl Pts',(-6.32786456239355,52.1102942679906,-19.4189270621828));
#27294=CARTESIAN_POINT('Ctrl Pts',(3.57854237668436,51.8266297786555,-20.1079348466254));
#27295=CARTESIAN_POINT('Ctrl Pts',(12.6389333843715,51.5429652893203,-16.0434666272831));
#27296=CARTESIAN_POINT('Ctrl Pts',(18.7114973024933,51.2593007999852,-8.18628915173532));
#27297=CARTESIAN_POINT('Ctrl Pts',(20.3606416485524,50.97563631065,1.60611868416694));
#27298=CARTESIAN_POINT('Ctrl Pts',(17.19652549519,50.6919718213149,11.0188455976376));
#27299=CARTESIAN_POINT('Ctrl Pts',(9.96713869623779,50.4083073319797,17.8267084070514));
#27300=CARTESIAN_POINT('Ctrl Pts',(0.38151655146859,50.1246428426446,20.4203295731073));
#27301=CARTESIAN_POINT('Ctrl Pts',(-9.29429705474246,49.8409783533094,18.1865732698431));
#27302=CARTESIAN_POINT('Ctrl Pts',(-16.7729335686945,49.5573138639743,11.6535018770193));
#27303=CARTESIAN_POINT('Ctrl Pts',(-20.2864399454939,49.2736493746391,2.36553630173456));
#27304=CARTESIAN_POINT('Ctrl Pts',(-19.0042211446896,48.989984885304,-7.4816431982948));
#27305=CARTESIAN_POINT('Ctrl Pts',(-13.2293945080778,48.7063203959688,-15.5601583589236));
#27306=CARTESIAN_POINT('Ctrl Pts',(-4.3271320212667,48.4226559066337,-19.9602438660632));
#27307=CARTESIAN_POINT('Ctrl Pts',(5.5980667413947,48.1389914172986,-19.6417172281645));
#27308=CARTESIAN_POINT('Ctrl Pts',(14.1998795853142,47.8553269279634,-14.6798782906499));
#27309=CARTESIAN_POINT('Ctrl Pts',(19.4448334167225,47.5716624386283,-6.24770840028006));
#27310=CARTESIAN_POINT('Ctrl Pts',(20.0930183932152,47.2879979492931,3.66142304665942));
#27311=CARTESIAN_POINT('Ctrl Pts',(15.9912032428313,47.004333459958,12.7049921569905));
#27312=CARTESIAN_POINT('Ctrl Pts',(8.10905922766536,46.7206689706228,18.7450944332872));
#27313=CARTESIAN_POINT('Ctrl Pts',(-1.69007065812247,46.4370044812877,20.3538465170029));
#27314=CARTESIAN_POINT('Ctrl Pts',(-11.0896669504969,46.1533399919525,17.1509385689327));
#27315=CARTESIAN_POINT('Ctrl Pts',(-17.8676601376735,45.8696755026174,9.8935397140129));
#27316=CARTESIAN_POINT('Ctrl Pts',(-20.4217290618606,45.5860110132823,0.297302862278477));
#27317=CARTESIAN_POINT('Ctrl Pts',(-18.1480904848286,45.3023465239471,-9.36921654262662));
#27318=CARTESIAN_POINT('Ctrl Pts',(-11.5842337631254,45.0186820346119,-16.8208482244296));
#27319=CARTESIAN_POINT('Ctrl Pts',(-2.28185808130925,44.7350175452768,-20.296022530655));
#27320=CARTESIAN_POINT('Ctrl Pts',(7.55995005221281,44.4513530559417,-18.9732064258026));
#27321=CARTESIAN_POINT('Ctrl Pts',(15.6145820134597,44.1676885666065,-13.1651143334578));
#27322=CARTESIAN_POINT('Ctrl Pts',(19.9779185664375,43.8840240772714,-4.24478228191636));
#27323=CARTESIAN_POINT('Ctrl Pts',(19.6184646529456,43.6003595879362,5.67901853573306));
#27324=CARTESIAN_POINT('Ctrl Pts',(14.6211953673681,43.316695098601,14.2602963818193));
#27325=CARTESIAN_POINT('Ctrl Pts',(6.16746779962503,43.0330306092659,19.4704326559187));
#27326=CARTESIAN_POINT('Ctrl Pts',(-3.74425240280926,42.7493661199307,20.0777483999609));
#27327=CARTESIAN_POINT('Ctrl Pts',(-12.7708293660599,42.4657016305956,15.9386738523334));
#27328=CARTESIAN_POINT('Ctrl Pts',(-18.7783755439784,42.1820371412605,8.03168841510866));
#27329=CARTESIAN_POINT('Ctrl Pts',(-20.3467038574354,41.8983726519253,-1.77399239172543));
#27330=CARTESIAN_POINT('Ctrl Pts',(-17.1050606674842,41.6147081625902,-11.1603004632384));
#27331=CARTESIAN_POINT('Ctrl Pts',(-9.81977213079062,41.331043673255,-17.9083076299081));
#27332=CARTESIAN_POINT('Ctrl Pts',(-0.213084292764702,41.0473791839199,
-20.4227814450494));
#27333=CARTESIAN_POINT('Ctrl Pts',(9.44397678424884,40.7637146945847,-18.1092989750195));
#27334=CARTESIAN_POINT('Ctrl Pts',(16.8684767776899,40.4800502052496,-11.5147686936652));
#27335=CARTESIAN_POINT('Ctrl Pts',(20.3052599804853,40.1963857159144,-2.19814103118507));
#27336=CARTESIAN_POINT('Ctrl Pts',(18.9418690342016,39.9127212265793,7.63812832827719));
#27337=CARTESIAN_POINT('Ctrl Pts',(13.1006102762966,39.6290567372441,15.6687401298467));
#27338=CARTESIAN_POINT('Ctrl Pts',(4.16236035226682,39.345392247909,19.9952535159209));
#27339=CARTESIAN_POINT('Ctrl Pts',(-5.75987375031193,39.0617277585738,19.5948784443426));
#27340=CARTESIAN_POINT('Ctrl Pts',(-14.320470666033,38.7780632692387,14.5622637928079));
#27341=CARTESIAN_POINT('Ctrl Pts',(-19.4957007773038,38.4943987799036,6.08712231436083));
#27342=CARTESIAN_POINT('Ctrl Pts',(-20.0621369613127,38.2107342905684,-3.82701808376861));
#27343=CARTESIAN_POINT('Ctrl Pts',(-15.8858734059811,37.9270698012333,-12.8364493921527));
#27344=CARTESIAN_POINT('Ctrl Pts',(-7.95418101433831,37.6434053118981,-18.8113373065124));
#27345=CARTESIAN_POINT('Ctrl Pts',(1.85788395651131,37.359740822563,-20.3392151783517));
#27346=CARTESIAN_POINT('Ctrl Pts',(11.2307441820728,37.0760763332278,-17.0588918745468));
#27347=CARTESIAN_POINT('Ctrl Pts',(17.9486505703482,36.7924118438927,-9.74583755078384));
#27348=CARTESIAN_POINT('Ctrl Pts',(20.4234865151855,36.5087473545575,-0.128862099666414));
#27349=CARTESIAN_POINT('Ctrl Pts',(18.0701994950065,36.2250828652224,9.5185764203311));
#27350=CARTESIAN_POINT('Ctrl Pts',(11.4451078029419,35.9414183758872,16.91581846216));
#27351=CARTESIAN_POINT('Ctrl Pts',(2.11438659744718,35.6577538865521,20.3141521169065));
#27352=CARTESIAN_POINT('Ctrl Pts',(-7.7161767057437,35.3740893972169,18.9102095114761));
#27353=CARTESIAN_POINT('Ctrl Pts',(-15.7226317875749,35.0904249078818,13.0358834329508));
#27354=CARTESIAN_POINT('Ctrl Pts',(-20.0122484096652,34.8067604185466,4.07986762686163));
#27355=CARTESIAN_POINT('Ctrl Pts',(-19.5709590280071,34.5230959292115,-5.84063099168422));
#27356=CARTESIAN_POINT('Ctrl Pts',(-14.5030845180251,34.2394314398763,-14.3804014533863));
#27357=CARTESIAN_POINT('Ctrl Pts',(-6.00667341384557,33.9557669505412,-19.5206372729111));
#27358=CARTESIAN_POINT('Ctrl Pts',(3.90971888766891,33.672102461206,-20.0461844991202));
#27359=CARTESIAN_POINT('Ctrl Pts',(12.9018507095002,33.3884379718709,-15.8328024900789));
#27360=CARTESIAN_POINT('Ctrl Pts',(18.8439799765745,33.1047734825357,-7.87653896414892));
#27361=CARTESIAN_POINT('Ctrl Pts',(20.3313789816317,32.8211089932007,1.94174516187317));
#27362=CARTESIAN_POINT('Ctrl Pts',(17.0124362121671,32.5374445038654,11.300994447569));
#27363=CARTESIAN_POINT('Ctrl Pts',(9.67173078559361,32.2537800145304,17.9886931745006));
#27364=CARTESIAN_POINT('Ctrl Pts',(0.0446505509054691,31.9701155251951,
20.4238344995783));
#27365=CARTESIAN_POINT('Ctrl Pts',(-9.59303974232004,31.6864510358601,18.0308121466739));
#27366=CARTESIAN_POINT('Ctrl Pts',(-16.9628215725985,31.4027865465248,11.3752135681193));
#27367=CARTESIAN_POINT('Ctrl Pts',(-20.322800167086,31.1191220571898,2.03067331054418));
#27368=CARTESIAN_POINT('Ctrl Pts',(-18.8780262724377,30.8354575678546,-7.79424773882668));
#27369=CARTESIAN_POINT('Ctrl Pts',(-12.9713405484581,30.5517930785194,-15.7759452787685));
#27370=CARTESIAN_POINT('Ctrl Pts',(-3.99645940922183,30.2681285891843,-20.0295729065324));
#27371=CARTESIAN_POINT('Ctrl Pts',(2.61385460622837,30.0790189296275,-19.7061587075517));
#27372=CARTESIAN_POINT('Ctrl Pts',(5.68753054648386,29.9844640998491,-18.7750492568638));
#27373=CARTESIAN_POINT('Ctrl Pts',(2.3531054946966,53.8076420723014,19.4811662638601));
#27374=CARTESIAN_POINT('Ctrl Pts',(-0.83617071244833,53.713087242523,19.8663949131869));
#27375=CARTESIAN_POINT('Ctrl Pts',(-7.40443785082346,53.5239775829663,19.0407256093285));
#27376=CARTESIAN_POINT('Ctrl Pts',(-15.5098945107332,53.2403130936311,13.2965697206621));
#27377=CARTESIAN_POINT('Ctrl Pts',(-19.9473021734326,52.956648604296,4.41075449877604));
#27378=CARTESIAN_POINT('Ctrl Pts',(-19.669894528314,52.6729841149608,-5.51856432067145));
#27379=CARTESIAN_POINT('Ctrl Pts',(-14.7421444939989,52.3893196256257,-14.1428932135538));
#27380=CARTESIAN_POINT('Ctrl Pts',(-6.3295289214286,52.1056551362905,-19.424034564584));
#27381=CARTESIAN_POINT('Ctrl Pts',(3.57948360566135,51.8219906469554,-20.113223571091));
#27382=CARTESIAN_POINT('Ctrl Pts',(12.6422576295486,51.5383261576202,-16.0476863277298));
#27383=CARTESIAN_POINT('Ctrl Pts',(18.7164187430947,51.2546616682851,-8.18844228314949));
#27384=CARTESIAN_POINT('Ctrl Pts',(20.3659968370911,50.9709971789499,1.60654112036962));
#27385=CARTESIAN_POINT('Ctrl Pts',(17.2010484704808,50.6873326896148,11.0217437387303));
#27386=CARTESIAN_POINT('Ctrl Pts',(9.96976022042066,50.4036682002796,17.831397130244));
#27387=CARTESIAN_POINT('Ctrl Pts',(0.38161689691564,50.1200037109445,20.4257004621254));
#27388=CARTESIAN_POINT('Ctrl Pts',(-9.29674161078674,49.8363392216093,18.1913566435161));
#27389=CARTESIAN_POINT('Ctrl Pts',(-16.7773451313725,49.5526747322742,11.6565669433827));
#27390=CARTESIAN_POINT('Ctrl Pts',(-20.2917756193281,49.269010242939,2.36615847744129));
#27391=CARTESIAN_POINT('Ctrl Pts',(-19.0092195734451,48.9853457536039,-7.48361099588671));
#27392=CARTESIAN_POINT('Ctrl Pts',(-13.2328740606314,48.7016812642687,-15.5642509414388));
#27393=CARTESIAN_POINT('Ctrl Pts',(-4.32827012952978,48.4180167749336,-19.965493744835));
#27394=CARTESIAN_POINT('Ctrl Pts',(5.59953912679806,48.1343522855985,-19.6468833290901));
#27395=CARTESIAN_POINT('Ctrl Pts',(14.2036143917079,47.8506877962633,-14.6837393447495));
#27396=CARTESIAN_POINT('Ctrl Pts',(19.4499477339046,47.5670233069282,-6.24935165233257));
#27397=CARTESIAN_POINT('Ctrl Pts',(20.0983031939136,47.283358817593,3.66238606230469));
#27398=CARTESIAN_POINT('Ctrl Pts',(15.9954091973776,46.9996943282579,12.7083337829279));
#27399=CARTESIAN_POINT('Ctrl Pts',(8.11119204619121,46.7160298389227,18.7500247073859));
#27400=CARTESIAN_POINT('Ctrl Pts',(-1.69051517503973,46.4323653495876,20.3591999198705));
#27401=CARTESIAN_POINT('Ctrl Pts',(-11.0925837188238,46.1487008602524,17.155449553313));
#27402=CARTESIAN_POINT('Ctrl Pts',(-17.8723596318423,45.8650363709173,9.89614188082356));
#27403=CARTESIAN_POINT('Ctrl Pts',(-20.4271003189756,45.5813718815822,0.297381057915561));
#27404=CARTESIAN_POINT('Ctrl Pts',(-18.1528637368801,45.297707392247,-9.37168080365289));
#27405=CARTESIAN_POINT('Ctrl Pts',(-11.5872806108155,45.0140429029118,-16.8252723895153));
#27406=CARTESIAN_POINT('Ctrl Pts',(-2.28245824824014,44.7303784135767,-20.3013607248448));
#27407=CARTESIAN_POINT('Ctrl Pts',(7.56193844581962,44.4467139242416,-18.9781966971797));
#27408=CARTESIAN_POINT('Ctrl Pts',(15.6186889103088,44.1630494349064,-13.1685769792415));
#27409=CARTESIAN_POINT('Ctrl Pts',(19.9831730939516,43.8793849455713,-4.24589873082056));
#27410=CARTESIAN_POINT('Ctrl Pts',(19.6236246380542,43.5957204562361,5.68051221281708));
#27411=CARTESIAN_POINT('Ctrl Pts',(14.6250409868751,43.3120559669009,14.2640470788426));
#27412=CARTESIAN_POINT('Ctrl Pts',(6.16908994705435,43.0283914775658,19.4755537061303));
#27413=CARTESIAN_POINT('Ctrl Pts',(-3.74523720396384,42.7447269882306,20.083029184395));
#27414=CARTESIAN_POINT('Ctrl Pts',(-12.774188308287,42.4610624988955,15.9428659907695));
#27415=CARTESIAN_POINT('Ctrl Pts',(-18.7833145715672,42.1773980095604,8.03380088381365));
#27416=CARTESIAN_POINT('Ctrl Pts',(-20.3520553816638,41.8937335202252,-1.77445898146556));
#27417=CARTESIAN_POINT('Ctrl Pts',(-17.1095595852073,41.6100690308901,-11.1632358093634));
#27418=CARTESIAN_POINT('Ctrl Pts',(-9.82235489549016,41.3264045415549,-17.9130178150487));
#27419=CARTESIAN_POINT('Ctrl Pts',(-0.213140337506071,41.0427400522198,
-20.4281529789587));
#27420=CARTESIAN_POINT('Ctrl Pts',(9.44646070847201,40.7590755628846,-18.1140620242536));
#27421=CARTESIAN_POINT('Ctrl Pts',(16.8729134698836,40.4754110735495,-11.5177972708775));
#27422=CARTESIAN_POINT('Ctrl Pts',(20.3106006042792,40.1917465842143,-2.19871917912825));
#27423=CARTESIAN_POINT('Ctrl Pts',(18.9468510633194,39.9080820948792,7.64013728408127));
#27424=CARTESIAN_POINT('Ctrl Pts',(13.1040559564319,39.624417605544,15.6728612711884));
#27425=CARTESIAN_POINT('Ctrl Pts',(4.16345512282173,39.3407531162089,20.0005126028173));
#27426=CARTESIAN_POINT('Ctrl Pts',(-5.76138869367294,39.0570886268737,19.6000322258829));
#27427=CARTESIAN_POINT('Ctrl Pts',(-14.3242371899018,38.7734241375386,14.5660939123227));
#27428=CARTESIAN_POINT('Ctrl Pts',(-19.500828473455,38.4897596482035,6.08872332958053));
#27429=CARTESIAN_POINT('Ctrl Pts',(-20.0674136396766,38.2060951588683,-3.82802465368487));
#27430=CARTESIAN_POINT('Ctrl Pts',(-15.8900516570147,37.9224306695332,-12.8398255935468));
#27431=CARTESIAN_POINT('Ctrl Pts',(-7.95627309729745,37.638766180198,-18.8162850035974));
#27432=CARTESIAN_POINT('Ctrl Pts',(1.8583726111394,37.3551016908629,-20.344564732932));
#27433=CARTESIAN_POINT('Ctrl Pts',(11.2336980560769,37.0714372015277,-17.0633786491032));
#27434=CARTESIAN_POINT('Ctrl Pts',(17.9533713663584,36.7877727121926,-9.74840086944935));
#27435=CARTESIAN_POINT('Ctrl Pts',(20.4288582345403,36.5041082228574,-0.128895992558966));
#27436=CARTESIAN_POINT('Ctrl Pts',(18.0749522604215,36.2204437335223,9.52107996550914));
#27437=CARTESIAN_POINT('Ctrl Pts',(11.4481180581729,35.9367792441871,16.9202676060106));
#27438=CARTESIAN_POINT('Ctrl Pts',(2.11494271656859,35.653114754852,20.3194950794811));
#27439=CARTESIAN_POINT('Ctrl Pts',(-7.71820618957644,35.3694502655168,18.9151832136093));
#27440=CARTESIAN_POINT('Ctrl Pts',(-15.7267671033322,35.0857857761817,13.0393120888398));
#27441=CARTESIAN_POINT('Ctrl Pts',(-20.0175119664913,34.8021212868465,4.08094070044942));
#27442=CARTESIAN_POINT('Ctrl Pts',(-19.5761065183645,34.5184567975114,-5.84216717555893));
#27443=CARTESIAN_POINT('Ctrl Pts',(-14.5068990723497,34.2347923081762,-14.3841837400463));
#27444=CARTESIAN_POINT('Ctrl Pts',(-6.00825326975288,33.9511278188411,-19.5257715277998));
#27445=CARTESIAN_POINT('Ctrl Pts',(3.91074720947659,33.6674633295059,-20.0514569816771));
#27446=CARTESIAN_POINT('Ctrl Pts',(12.9052441121519,33.3837988401708,-15.8369667826554));
#27447=CARTESIAN_POINT('Ctrl Pts',(18.8489362599963,33.1001343508356,-7.87861062578073));
#27448=CARTESIAN_POINT('Ctrl Pts',(20.3367264736328,32.8164698615006,1.94225587307272));
#27449=CARTESIAN_POINT('Ctrl Pts',(17.0169107711485,32.5328053721653,11.3039667992308));
#27450=CARTESIAN_POINT('Ctrl Pts',(9.67427460687796,32.2491408828303,17.9934245010726));
#27451=CARTESIAN_POINT('Ctrl Pts',(0.0446623068153865,31.965476393495,20.4292063130764));
#27452=CARTESIAN_POINT('Ctrl Pts',(-9.59556289662872,31.68181190416,18.0355545473434));
#27453=CARTESIAN_POINT('Ctrl Pts',(-16.9672830312041,31.3981474148247,11.3782054503749));
#27454=CARTESIAN_POINT('Ctrl Pts',(-20.3281454995571,31.1144829254897,2.03120739099156));
#27455=CARTESIAN_POINT('Ctrl Pts',(-18.8829913196902,30.8308184361545,-7.79629771540332));
#27456=CARTESIAN_POINT('Ctrl Pts',(-12.9747526115673,30.5471539468193,-15.7800946999417));
#27457=CARTESIAN_POINT('Ctrl Pts',(-3.99750972752267,30.2634894574842,-20.034840842762));
#27458=CARTESIAN_POINT('Ctrl Pts',(2.61454075052372,30.0743797979274,-19.7113420388087));
#27459=CARTESIAN_POINT('Ctrl Pts',(5.68902642746934,29.979824968149,-18.779987294375));
#27460=CARTESIAN_POINT('Ctrl Pts',(19.6086828992822,38.342063229528,-3.29146366754339E-7));
#27461=CARTESIAN_POINT('Ctrl Pts',(19.6100348726877,38.427237203737,-2.89076311868304));
#27462=CARTESIAN_POINT('Ctrl Pts',(18.9551545532749,38.512401948704,-5.78074351098783));
#27463=CARTESIAN_POINT('Ctrl Pts',(17.1023285988609,38.6401493310487,-9.70166227641668));
#27464=CARTESIAN_POINT('Ctrl Pts',(16.3375118139381,38.6827318359792,-10.938341916491));
#27465=CARTESIAN_POINT('Ctrl Pts',(14.5542847333638,38.7678969341333,-13.2146582818356));
#27466=CARTESIAN_POINT('Ctrl Pts',(13.5371236196592,38.8104795273568,-14.2550128537004));
#27467=CARTESIAN_POINT('Ctrl Pts',(11.3014166006466,38.8956448020919,-16.0887659540032));
#27468=CARTESIAN_POINT('Ctrl Pts',(10.0819760363215,38.9382274836035,-16.8807183260158));
#27469=CARTESIAN_POINT('Ctrl Pts',(7.49620881462803,39.0233929349098,-18.1740586541572));
#27470=CARTESIAN_POINT('Ctrl Pts',(6.1312052914721,39.0659757047046,-18.6775853697686));
#27471=CARTESIAN_POINT('Ctrl Pts',(3.32509865898821,39.1511413325726,-19.3767945653277));
#27472=CARTESIAN_POINT('Ctrl Pts',(1.88397221660166,39.1937241906458,-19.572080762602));
#27473=CARTESIAN_POINT('Ctrl Pts',(-1.00613768931396,39.278889995066,-19.6349930483632));
#27474=CARTESIAN_POINT('Ctrl Pts',(-3.90386798240147,39.36405588776,-19.3742642252459));
#27475=CARTESIAN_POINT('Ctrl Pts',(-6.67644130344879,39.4492219569924,-18.4930799883223));
#27476=CARTESIAN_POINT('Ctrl Pts',(-9.31623745809142,39.5343881144895,-17.315081381551));
#27477=CARTESIAN_POINT('Ctrl Pts',(-10.5692774057981,39.5769712373705,-16.5766681115223));
#27478=CARTESIAN_POINT('Ctrl Pts',(-12.8860183605662,39.6621375713927,-14.8456797574649));
#27479=CARTESIAN_POINT('Ctrl Pts',(-13.9497568683713,39.704720782534,-13.8531850801317));
#27480=CARTESIAN_POINT('Ctrl Pts',(-15.8325783891833,39.7898872930726,-11.6593559850226));
#27481=CARTESIAN_POINT('Ctrl Pts',(-16.6495849432311,39.83247059247,-10.456478146583));
#27482=CARTESIAN_POINT('Ctrl Pts',(-17.5047693914002,39.8863651366167,-8.83870949666104));
#27483=CARTESIAN_POINT('Ctrl Pts',(-17.6743491601176,39.8976763403534,-8.49391024904727));
#27484=CARTESIAN_POINT('Ctrl Pts',(-17.8384587881211,39.9093202297579,-8.13418459454081));
#27485=CARTESIAN_POINT('Ctrl Pts',(-17.843760173451,39.9096972449258,-8.12253149189711));
#27486=CARTESIAN_POINT('Ctrl Pts',(-17.8493422470916,39.9100946600115,-8.11024504444853));
#27487=CARTESIAN_POINT('Ctrl Pts',(-17.8632778514748,39.9110879205741,-8.07953034788309));
#27488=CARTESIAN_POINT('Ctrl Pts',(-17.8992561378396,39.9136667950639,-7.99969099701119));
#27489=CARTESIAN_POINT('Ctrl Pts',(-17.9754385762985,39.9192026693671,-7.82783448473375));
#27490=CARTESIAN_POINT('Ctrl Pts',(-18.0385112369951,39.923915776602,-7.68073530369243));
#27491=CARTESIAN_POINT('Ctrl Pts',(-18.2438853747743,39.9395551832023,-7.19097580701694));
#27492=CARTESIAN_POINT('Ctrl Pts',(-18.392605111926,39.9518396657647,-6.80101108162312));
#27493=CARTESIAN_POINT('Ctrl Pts',(-18.7951379779675,39.9880119852968,-5.64058743811713));
#27494=CARTESIAN_POINT('Ctrl Pts',(-19.0053137075743,40.0112186941111,-4.87976728749705));
#27495=CARTESIAN_POINT('Ctrl Pts',(-19.486810056749,40.07811430792,-2.66066207913321));
#27496=CARTESIAN_POINT('Ctrl Pts',(-19.6075698528809,40.1190787002796,-1.26744658271898));
#27497=CARTESIAN_POINT('Ctrl Pts',(-19.6061987560384,40.1565413172982,-3.89760817609379E-6));
#27498=CARTESIAN_POINT('Ctrl Pts',(2.35308711660641,55.6631561682667,19.4810141131675));
#27499=CARTESIAN_POINT('Ctrl Pts',(-0.836177570637163,55.5686013384883,
19.86624137102));
#27500=CARTESIAN_POINT('Ctrl Pts',(-7.40437233443277,55.3794916789315,19.040577712698));
#27501=CARTESIAN_POINT('Ctrl Pts',(-15.5097781103957,55.0958271895964,13.2964668168065));
#27502=CARTESIAN_POINT('Ctrl Pts',(-19.9471456815097,54.8121627002612,4.41072023820918));
#27503=CARTESIAN_POINT('Ctrl Pts',(-19.6697430247666,54.5284982109261,-5.51852151147492));
#27504=CARTESIAN_POINT('Ctrl Pts',(-14.7420297594324,54.2448337215909,-14.1427836181502));
#27505=CARTESIAN_POINT('Ctrl Pts',(-6.32948010341479,53.9611692322558,-19.4238840093808));
#27506=CARTESIAN_POINT('Ctrl Pts',(3.57945598289861,53.6775047429206,-20.1130676885921));
#27507=CARTESIAN_POINT('Ctrl Pts',(12.6421595856548,53.3938402535855,-16.0475619479634));
#27508=CARTESIAN_POINT('Ctrl Pts',(18.716273712003,53.1101757642503,-8.18837881994133));
#27509=CARTESIAN_POINT('Ctrl Pts',(20.3658389755175,52.8265112749152,1.60652866949811));
#27510=CARTESIAN_POINT('Ctrl Pts',(17.2009151616198,52.54284678558,11.0216583145532));
#27511=CARTESIAN_POINT('Ctrl Pts',(9.96968294609888,52.2591822962449,17.8312589283967));
#27512=CARTESIAN_POINT('Ctrl Pts',(0.381613941123223,51.9755178069097,20.4255421529369));
#27513=CARTESIAN_POINT('Ctrl Pts',(-9.29666955748432,51.6918533175746,18.1912156516937));
#27514=CARTESIAN_POINT('Ctrl Pts',(-16.7772150983034,51.4081888282394,11.6564765993009));
#27515=CARTESIAN_POINT('Ctrl Pts',(-20.2916183484425,51.1245243389043,2.36614013857206));
#27516=CARTESIAN_POINT('Ctrl Pts',(-19.0090722426265,50.8408598495692,-7.48355299426692));
#27517=CARTESIAN_POINT('Ctrl Pts',(-13.2327714994836,50.557195360234,-15.5641303109225));
#27518=CARTESIAN_POINT('Ctrl Pts',(-4.3282365833005,50.2735308708989,-19.96533900255));
#27519=CARTESIAN_POINT('Ctrl Pts',(5.59949572763116,49.9898663815637,-19.646731056189));
#27520=CARTESIAN_POINT('Ctrl Pts',(14.2035043067966,49.7062018922286,-14.683625538629));
#27521=CARTESIAN_POINT('Ctrl Pts',(19.4497969873469,49.4225374028934,-6.24930321681794));
#27522=CARTESIAN_POINT('Ctrl Pts',(20.0981474222916,49.1388729135583,3.66235767703155));
#27523=CARTESIAN_POINT('Ctrl Pts',(15.9952852251765,48.8552084242231,12.7082352871608));
#27524=CARTESIAN_POINT('Ctrl Pts',(8.11112918050874,48.571543934888,18.7498793855759));
#27525=CARTESIAN_POINT('Ctrl Pts',(-1.69050207272523,48.2878794455528,20.35904212617));
#27526=CARTESIAN_POINT('Ctrl Pts',(-11.0924977459054,48.0042149562177,17.1553165902359));
#27527=CARTESIAN_POINT('Ctrl Pts',(-17.8722211123635,47.7205504668825,9.89606518091128));
#27528=CARTESIAN_POINT('Ctrl Pts',(-20.4269419990139,47.4368859775474,0.297378753067758));
#27529=CARTESIAN_POINT('Ctrl Pts',(-18.1527230433581,47.1532214882123,-9.37160816856904));
#27530=CARTESIAN_POINT('Ctrl Pts',(-11.5871908037557,46.8695569988771,-16.8251419854719));
#27531=CARTESIAN_POINT('Ctrl Pts',(-2.28244055807874,46.585892509542,-20.3012033794262));
#27532=CARTESIAN_POINT('Ctrl Pts',(7.56187983711918,46.3022280202068,-18.9780496069259));
#27533=CARTESIAN_POINT('Ctrl Pts',(15.618567857874,46.0185635308717,-13.1684749163659));
#27534=CARTESIAN_POINT('Ctrl Pts',(19.9830182146419,45.7348990415365,-4.24586582304055));
#27535=CARTESIAN_POINT('Ctrl Pts',(19.6234725454198,45.4512345522014,5.6804681860849));
#27536=CARTESIAN_POINT('Ctrl Pts',(14.6249276356951,45.1675700628662,14.2639365255409));
#27537=CARTESIAN_POINT('Ctrl Pts',(6.1690421336071,44.8839055735311,19.4754027611177));
#27538=CARTESIAN_POINT('Ctrl Pts',(-3.74520817655413,44.6002410841959,20.082873531152));
#27539=CARTESIAN_POINT('Ctrl Pts',(-12.7740893021154,44.3165765948608,15.9427424258048));
#27540=CARTESIAN_POINT('Ctrl Pts',(-18.7831689917446,44.0329121055256,8.03373861794982));
#27541=CARTESIAN_POINT('Ctrl Pts',(-20.351897643337,43.7492476161905,-1.77444522854548));
#27542=CARTESIAN_POINT('Ctrl Pts',(-17.1094269777999,43.4655831268553,-11.163149288857));
#27543=CARTESIAN_POINT('Ctrl Pts',(-9.82227876746288,43.1819186375202,-17.9128789804492));
#27544=CARTESIAN_POINT('Ctrl Pts',(-0.213138685564806,42.898254148185,-20.4279946508386));
#27545=CARTESIAN_POINT('Ctrl Pts',(9.44638749380751,42.6145896588499,-18.1139216314637));
#27546=CARTESIAN_POINT('Ctrl Pts',(16.8727826965986,42.3309251695147,-11.5177080023473));
#27547=CARTESIAN_POINT('Ctrl Pts',(20.3104431872471,42.0472606801796,-2.19870213798534));
#27548=CARTESIAN_POINT('Ctrl Pts',(18.9467042160094,41.7635961908444,7.64007806930176));
#27549=CARTESIAN_POINT('Ctrl Pts',(13.1039543936255,41.4799317015093,15.6727397988915));
#27550=CARTESIAN_POINT('Ctrl Pts',(4.16342285401973,41.1962672121741,20.0003575891181));
#27551=CARTESIAN_POINT('Ctrl Pts',(-5.76134404010869,40.912602722839,19.5998803161013));
#27552=CARTESIAN_POINT('Ctrl Pts',(-14.3241261700974,40.6289382335039,14.5659810180111));
#27553=CARTESIAN_POINT('Ctrl Pts',(-19.5006773325508,40.3452737441687,6.08867613901365));
#27554=CARTESIAN_POINT('Ctrl Pts',(-20.0672581074617,40.0616092548336,-3.82799498463215));
#27555=CARTESIAN_POINT('Ctrl Pts',(-15.8899285013867,39.7779447654984,-12.8397260786543));
#27556=CARTESIAN_POINT('Ctrl Pts',(-7.95621143231152,39.4942802761632,-18.8161391682379));
#27557=CARTESIAN_POINT('Ctrl Pts',(1.85835820784766,39.2106157868282,-20.3444070526613));
#27558=CARTESIAN_POINT('Ctrl Pts',(11.2336109894543,38.926951297493,-17.0632463996203));
#27559=CARTESIAN_POINT('Ctrl Pts',(17.9532322189983,38.6432868081578,-9.74832531460192));
#27560=CARTESIAN_POINT('Ctrl Pts',(20.4286999009559,38.3596223188227,-0.12889499355195));
#27561=CARTESIAN_POINT('Ctrl Pts',(18.0748121707474,38.0759578294876,9.52100617250831));
#27562=CARTESIAN_POINT('Ctrl Pts',(11.4480293296981,37.7922933401524,16.9201364657096));
#27563=CARTESIAN_POINT('Ctrl Pts',(2.11492632471884,37.5086288508173,20.3193375935092));
#27564=CARTESIAN_POINT('Ctrl Pts',(-7.71814636969478,37.2249643614821,18.9150366117471));
#27565=CARTESIAN_POINT('Ctrl Pts',(-15.726645213299,36.941299872147,13.0392110278167));
#27566=CARTESIAN_POINT('Ctrl Pts',(-20.017356820919,36.6576353828118,4.08090907120032));
#27567=CARTESIAN_POINT('Ctrl Pts',(-19.5759547942569,36.3739708934767,-5.84212189597385));
#27568=CARTESIAN_POINT('Ctrl Pts',(-14.5067866363524,36.0903064041415,-14.3840722555241));
#27569=CARTESIAN_POINT('Ctrl Pts',(-6.00820670381315,35.8066419148064,-19.5256201937797));
#27570=CARTESIAN_POINT('Ctrl Pts',(3.91071690116573,35.5229774254712,-20.0513015727259));
#27571=CARTESIAN_POINT('Ctrl Pts',(12.9051440864865,35.2393129361361,-15.836844039274));
#27572=CARTESIAN_POINT('Ctrl Pts',(18.8487901790361,34.9556484468009,-7.87854956109791));
#27573=CARTESIAN_POINT('Ctrl Pts',(20.3365688392524,34.6719839574659,1.94224081642136));
#27574=CARTESIAN_POINT('Ctrl Pts',(17.0167789114055,34.3883194681306,11.3038791944104));
#27575=CARTESIAN_POINT('Ctrl Pts',(9.67419956761905,34.1046549787955,17.9932850304986));
#27576=CARTESIAN_POINT('Ctrl Pts',(0.0446620780017708,33.8209904894603,
20.4290480022488));
#27577=CARTESIAN_POINT('Ctrl Pts',(-9.59548876001614,33.5373260001252,18.0354147123321));
#27578=CARTESIAN_POINT('Ctrl Pts',(-16.9671510611812,33.2536615107901,11.3781173646993));
#27579=CARTESIAN_POINT('Ctrl Pts',(-20.327988873431,32.9699970214549,2.03119144706522));
#27580=CARTESIAN_POINT('Ctrl Pts',(-18.882843118214,32.6863325321198,-7.79623688916886));
#27581=CARTESIAN_POINT('Ctrl Pts',(-12.974655776204,32.4026680427846,-15.7799732044501));
#27582=CARTESIAN_POINT('Ctrl Pts',(-3.99747079481186,32.1190035534495,-20.0346838394028));
#27583=CARTESIAN_POINT('Ctrl Pts',(2.61450742368379,31.9298938938927,-19.7111920003019));
#27584=CARTESIAN_POINT('Ctrl Pts',(5.68898199535994,31.8353390641143,-18.7798406199905));
#27585=CARTESIAN_POINT('Ctrl Pts',(2.35247451361281,55.6585629685637,19.4759424235221));
#27586=CARTESIAN_POINT('Ctrl Pts',(-0.835954044174774,55.5640081387853,
19.8610686863525));
#27587=CARTESIAN_POINT('Ctrl Pts',(-7.4024480296698,55.3748984792284,19.0356203314463));
#27588=CARTESIAN_POINT('Ctrl Pts',(-15.5057382293109,55.0912339898934,13.2930048013961));
#27589=CARTESIAN_POINT('Ctrl Pts',(-19.9419529445085,54.8075695005581,4.40957186878231));
#27590=CARTESIAN_POINT('Ctrl Pts',(-19.6646212768537,54.5239050112231,-5.51708469180273));
#27591=CARTESIAN_POINT('Ctrl Pts',(-14.7381916416059,54.2402405218879,-14.1391013081035));
#27592=CARTESIAN_POINT('Ctrl Pts',(-6.32783201705067,53.9565760325528,-19.4188266920463));
#27593=CARTESIAN_POINT('Ctrl Pts',(3.578523961509,53.6729115432176,-20.1078309249584));
#27594=CARTESIAN_POINT('Ctrl Pts',(12.6388680217749,53.3892470538825,-16.043383707438));
#27595=CARTESIAN_POINT('Ctrl Pts',(18.7114006150979,53.1055825645473,-8.18624684292945));
#27596=CARTESIAN_POINT('Ctrl Pts',(20.3605364075023,52.8219180752122,1.60611038358585));
#27597=CARTESIAN_POINT('Ctrl Pts',(17.1964366226151,52.5382535858769,11.0187886481856));
#27598=CARTESIAN_POINT('Ctrl Pts',(9.96708718002274,52.2545890965418,17.8266162724855));
#27599=CARTESIAN_POINT('Ctrl Pts',(0.381514580940291,51.9709246072066,20.4202240336472));
#27600=CARTESIAN_POINT('Ctrl Pts',(-9.29424901920701,51.6872601178715,18.1864792752938));
#27601=CARTESIAN_POINT('Ctrl Pts',(-16.7728468799808,51.4035956285364,11.6534416476308));
#27602=CARTESIAN_POINT('Ctrl Pts',(-20.2863350982357,51.1199311392012,2.36552407582162));
#27603=CARTESIAN_POINT('Ctrl Pts',(-19.0041229241428,50.8362666498662,-7.48160453054787));
#27604=CARTESIAN_POINT('Ctrl Pts',(-13.2293261339785,50.552602160531,-15.5600779385785));
#27605=CARTESIAN_POINT('Ctrl Pts',(-4.32710965711362,50.2689376711959,-19.9601407045388));
#27606=CARTESIAN_POINT('Ctrl Pts',(5.59803780861646,49.9852731818607,-19.641615712896));
#27607=CARTESIAN_POINT('Ctrl Pts',(14.1998061953725,49.7016086925256,-14.6798024199021));
#27608=CARTESIAN_POINT('Ctrl Pts',(19.4447329190163,49.4179442031904,-6.24767610993663));
#27609=CARTESIAN_POINT('Ctrl Pts',(20.0929145454661,49.1342797138553,3.6614041231438));
#27610=CARTESIAN_POINT('Ctrl Pts',(15.9911205946964,48.8506152245201,12.7049264931452));
#27611=CARTESIAN_POINT('Ctrl Pts',(8.10901731720995,48.566950735185,18.7449975520795));
#27612=CARTESIAN_POINT('Ctrl Pts',(-1.69006192324604,48.2832862458497,20.3537413212014));
#27613=CARTESIAN_POINT('Ctrl Pts',(-11.0896096352173,47.9996217565146,17.1508499268804));
#27614=CARTESIAN_POINT('Ctrl Pts',(-17.8675677913534,47.7159572671794,9.89348858073751));
#27615=CARTESIAN_POINT('Ctrl Pts',(-20.4216235152184,47.4322927778444,0.297301325713269));
#27616=CARTESIAN_POINT('Ctrl Pts',(-18.1479966891463,47.1486282885093,-9.36916811923689));
#27617=CARTESIAN_POINT('Ctrl Pts',(-11.5841738917515,46.8649637991741,-16.8207612883998));
#27618=CARTESIAN_POINT('Ctrl Pts',(-2.2818462878682,46.581299309839,-20.2959176337082));
#27619=CARTESIAN_POINT('Ctrl Pts',(7.55991097974546,46.2976348205038,-18.9731083656324));
#27620=CARTESIAN_POINT('Ctrl Pts',(15.6145013118357,46.0139703311687,-13.16504629154));
#27621=CARTESIAN_POINT('Ctrl Pts',(19.9778153135633,45.7303058418335,-4.24476034339613));
#27622=CARTESIAN_POINT('Ctrl Pts',(19.6183632578549,45.4466413524984,5.67898918457795));
#27623=CARTESIAN_POINT('Ctrl Pts',(14.621119799914,45.1629768631631,14.2602226796174));
#27624=CARTESIAN_POINT('Ctrl Pts',(6.1674359239932,44.8793123738281,19.4703320259092));
#27625=CARTESIAN_POINT('Ctrl Pts',(-3.74423305120258,44.5956478844928,20.0776446311312));
#27626=CARTESIAN_POINT('Ctrl Pts',(-12.7707633619448,44.3119833951578,15.9385914756894));
#27627=CARTESIAN_POINT('Ctrl Pts',(-18.7782784907623,44.0283189058226,8.03164690453235));
#27628=CARTESIAN_POINT('Ctrl Pts',(-20.3465986985498,43.7446544164875,-1.77398322311195));
#27629=CARTESIAN_POINT('Ctrl Pts',(-17.1049722625451,43.4609899271523,-11.1602427829002));
#27630=CARTESIAN_POINT('Ctrl Pts',(-9.81972137877189,43.1773254378172,-17.9082150735074));
#27631=CARTESIAN_POINT('Ctrl Pts',(-0.213083191470515,42.893660948482,-20.4226758929682));
#27632=CARTESIAN_POINT('Ctrl Pts',(9.443927974472,42.6099964591469,-18.1092053798253));
#27633=CARTESIAN_POINT('Ctrl Pts',(16.868389595499,42.3263319698117,-11.5147091813111));
#27634=CARTESIAN_POINT('Ctrl Pts',(20.3051550357961,42.0426674804766,-2.19812967042301));
#27635=CARTESIAN_POINT('Ctrl Pts',(18.941771135994,41.7590029911413,7.63808885175711));
#27636=CARTESIAN_POINT('Ctrl Pts',(13.1005425677583,41.4753385018062,15.6686591483147));
#27637=CARTESIAN_POINT('Ctrl Pts',(4.16233883973193,41.191674012471,19.9951501734537));
#27638=CARTESIAN_POINT('Ctrl Pts',(-5.75984398126879,40.9080095231359,19.5947771711538));
#27639=CARTESIAN_POINT('Ctrl Pts',(-14.3203966528292,40.6243450338009,14.5621885299326));
#27640=CARTESIAN_POINT('Ctrl Pts',(-19.4956000167,40.3406805444657,6.08709085398259));
#27641=CARTESIAN_POINT('Ctrl Pts',(-20.0620332731684,40.0570160551306,-3.82699830439993));
#27642=CARTESIAN_POINT('Ctrl Pts',(-15.8857913022283,39.7733515657954,-12.8363830488904));
#27643=CARTESIAN_POINT('Ctrl Pts',(-7.95413990434726,39.4896870764602,-18.8112400829384));
#27644=CARTESIAN_POINT('Ctrl Pts',(1.85787435431672,39.2060225871252,-20.3391100581702));
#27645=CARTESIAN_POINT('Ctrl Pts',(11.2306861376571,38.92235809779,-17.0588037082239));
#27646=CARTESIAN_POINT('Ctrl Pts',(17.9485578054405,38.6386936084548,-9.74578718088502));
#27647=CARTESIAN_POINT('Ctrl Pts',(20.4233809594614,38.3550291191197,-0.128861433661739));
#27648=CARTESIAN_POINT('Ctrl Pts',(18.0701061018895,38.0713646297846,9.51852722499672));
#27649=CARTESIAN_POINT('Ctrl Pts',(11.4450486506248,37.7877001404493,16.9157310352918));
#27650=CARTESIAN_POINT('Ctrl Pts',(2.11437566954724,37.5040356511143,20.3140471262575));
#27651=CARTESIAN_POINT('Ctrl Pts',(-7.71613682582219,37.2203711617791,18.9101117769003));
#27652=CARTESIAN_POINT('Ctrl Pts',(-15.7225505275519,36.9367066724439,13.0358160589347));
#27653=CARTESIAN_POINT('Ctrl Pts',(-20.0121449792825,36.6530421831088,4.07984654069534));
#27654=CARTESIAN_POINT('Ctrl Pts',(-19.570857878601,36.3693776937737,-5.84060080529386));
#27655=CARTESIAN_POINT('Ctrl Pts',(-14.5030095606927,36.0857132044385,-14.3803271303707));
#27656=CARTESIAN_POINT('Ctrl Pts',(-6.00664236988544,35.8020487151034,-19.5205363835633));
#27657=CARTESIAN_POINT('Ctrl Pts',(3.90969868212814,35.5183842257682,-20.0460808931517));
#27658=CARTESIAN_POINT('Ctrl Pts',(12.9017840257226,35.2347197364331,-15.8327206611571));
#27659=CARTESIAN_POINT('Ctrl Pts',(18.8438825892667,34.9510552470979,-7.87649825435995));
#27660=CARTESIAN_POINT('Ctrl Pts',(20.3312738920437,34.6673907577629,1.94173512410548));
#27661=CARTESIAN_POINT('Ctrl Pts',(17.0123483056708,34.3837262684276,11.3009360443548));
#27662=CARTESIAN_POINT('Ctrl Pts',(9.67168075942046,34.1000617790925,17.988600194117));
#27663=CARTESIAN_POINT('Ctrl Pts',(0.0446503983630494,33.8163972897572,
20.4237289590255));
#27664=CARTESIAN_POINT('Ctrl Pts',(-9.59299031791114,33.5327328004222,18.0307189233321));
#27665=CARTESIAN_POINT('Ctrl Pts',(-16.9627335925823,33.2490683110871,11.375154844335));
#27666=CARTESIAN_POINT('Ctrl Pts',(-20.3226957496675,32.9654038217519,2.03066268125984));
#27667=CARTESIAN_POINT('Ctrl Pts',(-18.8779274714526,32.6817393324168,-7.79420718800329));
#27668=CARTESIAN_POINT('Ctrl Pts',(-12.9712759915485,32.3980748430816,-15.7758642817733));
#27669=CARTESIAN_POINT('Ctrl Pts',(-3.99643345408108,32.1144103537465,-20.0294682376252));
#27670=CARTESIAN_POINT('Ctrl Pts',(2.61383238833494,31.9253006941897,-19.7060586818794));
#27671=CARTESIAN_POINT('Ctrl Pts',(5.68750092507729,31.8307458644113,-18.7749514739398));
#27672=CARTESIAN_POINT('Ctrl Pts',(2.35186191061921,55.6539697688606,19.4708707338767));
#27673=CARTESIAN_POINT('Ctrl Pts',(-0.835730517712384,55.5594149390822,
19.855896001685));
#27674=CARTESIAN_POINT('Ctrl Pts',(-7.40052372490683,55.3703052795254,19.0306629501947));
#27675=CARTESIAN_POINT('Ctrl Pts',(-15.5016983482262,55.0866407901903,13.2895427859857));
#27676=CARTESIAN_POINT('Ctrl Pts',(-19.9367602075072,54.8029763008551,4.40842349935545));
#27677=CARTESIAN_POINT('Ctrl Pts',(-19.6594995289409,54.51931181152,-5.51564787213054));
#27678=CARTESIAN_POINT('Ctrl Pts',(-14.7343535237793,54.2356473221848,-14.1354189980568));
#27679=CARTESIAN_POINT('Ctrl Pts',(-6.32618393068655,53.9519828328497,-19.4137693747118));
#27680=CARTESIAN_POINT('Ctrl Pts',(3.5775919401194,53.6683183435145,-20.1025941613248));
#27681=CARTESIAN_POINT('Ctrl Pts',(12.6355764578951,53.3846538541794,-16.0392054669125));
#27682=CARTESIAN_POINT('Ctrl Pts',(18.7065275181928,53.1009893648442,-8.18411486591757));
#27683=CARTESIAN_POINT('Ctrl Pts',(20.355233839487,52.8173248755091,1.60569209767359));
#27684=CARTESIAN_POINT('Ctrl Pts',(17.1919580836104,52.5336603861739,11.015918981818));
#27685=CARTESIAN_POINT('Ctrl Pts',(9.9644914139466,52.2499958968388,17.8219736165744));
#27686=CARTESIAN_POINT('Ctrl Pts',(0.381415220757358,51.9663314075036,20.4149059143575));
#27687=CARTESIAN_POINT('Ctrl Pts',(-9.29182848092971,51.6826669181685,18.181742898894));
#27688=CARTESIAN_POINT('Ctrl Pts',(-16.7684786616583,51.3990024288333,11.6504066959607));
#27689=CARTESIAN_POINT('Ctrl Pts',(-20.2810518480289,51.1153379394982,2.36490801307118));
#27690=CARTESIAN_POINT('Ctrl Pts',(-18.9991736056591,50.8316734501631,-7.47965606682882));
#27691=CARTESIAN_POINT('Ctrl Pts',(-13.2258807684735,50.5480089608279,-15.5560255662346));
#27692=CARTESIAN_POINT('Ctrl Pts',(-4.32598273092673,50.2643444714928,-19.9549424065277));
#27693=CARTESIAN_POINT('Ctrl Pts',(5.59657988960176,49.9806799821576,-19.636500369603));
#27694=CARTESIAN_POINT('Ctrl Pts',(14.1961080839485,49.6970154928225,-14.6759793011752));
#27695=CARTESIAN_POINT('Ctrl Pts',(19.4396688506857,49.4133510034873,-6.24604900305533));
#27696=CARTESIAN_POINT('Ctrl Pts',(20.0876816686406,49.1296865141522,3.66045056925605));
#27697=CARTESIAN_POINT('Ctrl Pts',(15.9869559642162,48.846022024817,12.7016176991295));
#27698=CARTESIAN_POINT('Ctrl Pts',(8.10690545391116,48.5623575354819,18.7401157185831));
#27699=CARTESIAN_POINT('Ctrl Pts',(-1.68962177376686,48.2786930461467,20.3484405162329));
#27700=CARTESIAN_POINT('Ctrl Pts',(-11.0867215245292,47.9950285568116,17.1463832635249));
#27701=CARTESIAN_POINT('Ctrl Pts',(-17.8629144703433,47.7113640674764,9.89091198056374));
#27702=CARTESIAN_POINT('Ctrl Pts',(-20.4163050314229,47.4276995781413,0.297223898358779));
#27703=CARTESIAN_POINT('Ctrl Pts',(-18.1432703349345,47.1440350888062,-9.36672806990475));
#27704=CARTESIAN_POINT('Ctrl Pts',(-11.5811569797474,46.860370599471,-16.8163805913277));
#27705=CARTESIAN_POINT('Ctrl Pts',(-2.28125201765766,46.5767061101359,-20.2906318879902));
#27706=CARTESIAN_POINT('Ctrl Pts',(7.55794212237173,46.2930416208007,-18.9681671243389));
#27707=CARTESIAN_POINT('Ctrl Pts',(15.6104347657974,46.0093771314656,-13.1616176667141));
#27708=CARTESIAN_POINT('Ctrl Pts',(19.9726124124846,45.7257126421304,-4.2436548637517));
#27709=CARTESIAN_POINT('Ctrl Pts',(19.61325397029,45.4420481527953,5.67751018307102));
#27710=CARTESIAN_POINT('Ctrl Pts',(14.617311964133,45.1583836634601,14.256508833694));
#27711=CARTESIAN_POINT('Ctrl Pts',(6.1658297143793,44.874719174125,19.4652612907007));
#27712=CARTESIAN_POINT('Ctrl Pts',(-3.74325792585103,44.5910546847898,20.0724157311104));
#27713=CARTESIAN_POINT('Ctrl Pts',(-12.7674374217743,44.3073901954547,15.934440525574));
#27714=CARTESIAN_POINT('Ctrl Pts',(-18.77338798978,44.0237257061195,8.02955519111489));
#27715=CARTESIAN_POINT('Ctrl Pts',(-20.3412997537626,43.7400612167844,-1.77352121767841));
#27716=CARTESIAN_POINT('Ctrl Pts',(-17.1005175472903,43.4563967274492,-11.1573362769433));
#27717=CARTESIAN_POINT('Ctrl Pts',(-9.81716399008091,43.1727322381141,-17.9035511665657));
#27718=CARTESIAN_POINT('Ctrl Pts',(-0.213027697376223,42.8890677487789,
-20.4173571350978));
#27719=CARTESIAN_POINT('Ctrl Pts',(9.44146845513648,42.6054032594438,-18.1044891281869));
#27720=CARTESIAN_POINT('Ctrl Pts',(16.8639964943994,42.3217387701086,-11.5117103602749));
#27721=CARTESIAN_POINT('Ctrl Pts',(20.2998668843451,42.0380742807735,-2.19755720286068));
#27722=CARTESIAN_POINT('Ctrl Pts',(18.9368380559786,41.7544097914383,7.63609963421245));
#27723=CARTESIAN_POINT('Ctrl Pts',(13.0971307418911,41.4707453021032,15.6645784977378));
#27724=CARTESIAN_POINT('Ctrl Pts',(4.16125482544413,41.187080812768,19.9899427577892));
#27725=CARTESIAN_POINT('Ctrl Pts',(-5.75834392242889,40.9034163234329,19.5896740262063));
#27726=CARTESIAN_POINT('Ctrl Pts',(-14.3166671355611,40.6197518340978,14.5583960418542));
#27727=CARTESIAN_POINT('Ctrl Pts',(-19.4905227008492,40.3360873447626,6.08550556895152));
#27728=CARTESIAN_POINT('Ctrl Pts',(-20.056808438875,40.0524228554275,-3.82600162416772));
#27729=CARTESIAN_POINT('Ctrl Pts',(-15.8816541030699,39.7687583660923,-12.8330400191265));
#27730=CARTESIAN_POINT('Ctrl Pts',(-7.95206837638299,39.4850938767571,-18.8063409976389));
#27731=CARTESIAN_POINT('Ctrl Pts',(1.85739050078578,39.2014293874221,-20.3338130636791));
#27732=CARTESIAN_POINT('Ctrl Pts',(11.22776128586,38.9177648980869,-17.0543610168275));
#27733=CARTESIAN_POINT('Ctrl Pts',(17.9438833918827,38.6341004087517,-9.74324904716811));
#27734=CARTESIAN_POINT('Ctrl Pts',(20.418062017967,38.3504359194166,-0.128827873771525));
#27735=CARTESIAN_POINT('Ctrl Pts',(18.0654000330317,38.0667714300815,9.51604827748511));
#27736=CARTESIAN_POINT('Ctrl Pts',(11.4420679715514,37.7831069407463,16.911325604874));
#27737=CARTESIAN_POINT('Ctrl Pts',(2.11382501437564,37.4994424514112,20.3087566590058));
#27738=CARTESIAN_POINT('Ctrl Pts',(-7.7141272819496,37.215777962076,18.9051869420536));
#27739=CARTESIAN_POINT('Ctrl Pts',(-15.7184558418048,36.9321134727409,13.0324210900526));
#27740=CARTESIAN_POINT('Ctrl Pts',(-20.0069331376461,36.6484489834057,4.07878401019037));
#27741=CARTESIAN_POINT('Ctrl Pts',(-19.5657609629451,36.3647844940706,-5.83907971461386));
#27742=CARTESIAN_POINT('Ctrl Pts',(-14.4992324850331,36.0811200047354,-14.3765820052173));
#27743=CARTESIAN_POINT('Ctrl Pts',(-6.00507803595772,35.7974555154003,-19.515452573347));
#27744=CARTESIAN_POINT('Ctrl Pts',(3.90868046309055,35.5137910260651,-20.0408602135774));
#27745=CARTESIAN_POINT('Ctrl Pts',(12.8984239649587,35.23012653673,-15.8285972830403));
#27746=CARTESIAN_POINT('Ctrl Pts',(18.8389749994973,34.9464620473948,-7.87444694762198));
#27747=CARTESIAN_POINT('Ctrl Pts',(20.3259789448351,34.6627975580598,1.94122943178962));
#27748=CARTESIAN_POINT('Ctrl Pts',(17.0079176999362,34.3791330687245,11.2979928942992));
#27749=CARTESIAN_POINT('Ctrl Pts',(9.66916195122188,34.0954685793894,17.9839153577354));
#27750=CARTESIAN_POINT('Ctrl Pts',(0.0446387187243297,33.8118040900542,
20.4184099158022));
#27751=CARTESIAN_POINT('Ctrl Pts',(-9.59049187580613,33.5281396007191,18.026023134332));
#27752=CARTESIAN_POINT('Ctrl Pts',(-16.9583161239834,33.244475111384,11.3721923239707));
#27753=CARTESIAN_POINT('Ctrl Pts',(-20.3174026259039,32.9608106220488,2.03013391545447));
#27754=CARTESIAN_POINT('Ctrl Pts',(-18.8730118246912,32.6771461327137,-7.79217748683771));
#27755=CARTESIAN_POINT('Ctrl Pts',(-12.9678962068931,32.3934816433785,-15.7717553590965));
#27756=CARTESIAN_POINT('Ctrl Pts',(-3.9953961133503,32.1098171540434,-20.0242526358475));
#27757=CARTESIAN_POINT('Ctrl Pts',(2.6131573529861,31.9207074944866,-19.7009253634569));
#27758=CARTESIAN_POINT('Ctrl Pts',(5.68601985479465,31.8261526647082,-18.7700623278891));
#27759=CARTESIAN_POINT('Ctrl Pts',(2.35124930762562,55.6493765691575,19.4657990442313));
#27760=CARTESIAN_POINT('Ctrl Pts',(-0.835506991249996,55.5548217393791,
19.8507233170175));
#27761=CARTESIAN_POINT('Ctrl Pts',(-7.39859942014385,55.3657120798223,19.025705568943));
#27762=CARTESIAN_POINT('Ctrl Pts',(-15.4976584671414,55.0820475904872,13.2860807705753));
#27763=CARTESIAN_POINT('Ctrl Pts',(-19.931567470506,54.798383101152,4.40727512992858));
#27764=CARTESIAN_POINT('Ctrl Pts',(-19.654377781028,54.5147186118169,-5.51421105245834));
#27765=CARTESIAN_POINT('Ctrl Pts',(-14.7305154059527,54.2310541224818,-14.13173668801));
#27766=CARTESIAN_POINT('Ctrl Pts',(-6.32453584432243,53.9473896331466,-19.4087120573774));
#27767=CARTESIAN_POINT('Ctrl Pts',(3.57665991872979,53.6637251438114,-20.0973573976911));
#27768=CARTESIAN_POINT('Ctrl Pts',(12.6322848940153,53.3800606544763,-16.035027226387));
#27769=CARTESIAN_POINT('Ctrl Pts',(18.7016544212876,53.0963961651411,-8.18198288890569));
#27770=CARTESIAN_POINT('Ctrl Pts',(20.3499312714717,52.812731675806,1.60527381176133));
#27771=CARTESIAN_POINT('Ctrl Pts',(17.1874795446057,52.5290671864708,11.0130493154504));
#27772=CARTESIAN_POINT('Ctrl Pts',(9.96189564787046,52.2454026971357,17.8173309606632));
#27773=CARTESIAN_POINT('Ctrl Pts',(0.381315860574426,51.9617382078005,20.4095877950678));
#27774=CARTESIAN_POINT('Ctrl Pts',(-9.2894079426524,51.6780737184654,18.1770065224941));
#27775=CARTESIAN_POINT('Ctrl Pts',(-16.7641104433357,51.3944092291302,11.6473717442906));
#27776=CARTESIAN_POINT('Ctrl Pts',(-20.2757685978221,51.1107447397951,2.36429195032073));
#27777=CARTESIAN_POINT('Ctrl Pts',(-18.9942242871754,50.82708025046,-7.47770760310978));
#27778=CARTESIAN_POINT('Ctrl Pts',(-13.2224354029684,50.5434157611248,-15.5519731938906));
#27779=CARTESIAN_POINT('Ctrl Pts',(-4.32485580473984,50.2597512717897,-19.9497441085165));
#27780=CARTESIAN_POINT('Ctrl Pts',(5.59512197058706,49.9760867824545,-19.6313850263099));
#27781=CARTESIAN_POINT('Ctrl Pts',(14.1924099725245,49.6924222931194,-14.6721561824483));
#27782=CARTESIAN_POINT('Ctrl Pts',(19.4346047823551,49.4087578037842,-6.24442189617403));
#27783=CARTESIAN_POINT('Ctrl Pts',(20.0824487918151,49.1250933144491,3.6594970153683));
#27784=CARTESIAN_POINT('Ctrl Pts',(15.982791333736,48.8414288251139,12.6983089051138));
#27785=CARTESIAN_POINT('Ctrl Pts',(8.10479359061236,48.5577643357788,18.7352338850867));
#27786=CARTESIAN_POINT('Ctrl Pts',(-1.68918162428767,48.2740998464436,20.3431397112644));
#27787=CARTESIAN_POINT('Ctrl Pts',(-11.0838334138411,47.9904353571085,17.1419166001694));
#27788=CARTESIAN_POINT('Ctrl Pts',(-17.8582611493331,47.7067708677733,9.88833538038999));
#27789=CARTESIAN_POINT('Ctrl Pts',(-20.4109865476274,47.4231063784382,0.297146471004289));
#27790=CARTESIAN_POINT('Ctrl Pts',(-18.1385439807228,47.1394418891031,-9.3642880205726));
#27791=CARTESIAN_POINT('Ctrl Pts',(-11.5781400677432,46.8557773997679,-16.8119998942556));
#27792=CARTESIAN_POINT('Ctrl Pts',(-2.28065774744712,46.5721129104328,-20.2853461422722));
#27793=CARTESIAN_POINT('Ctrl Pts',(7.55597326499801,46.2884484210976,-18.9632258830455));
#27794=CARTESIAN_POINT('Ctrl Pts',(15.6063682197591,46.0047839317625,-13.1581890418883));
#27795=CARTESIAN_POINT('Ctrl Pts',(19.967409511406,45.7211194424273,-4.24254938410727));
#27796=CARTESIAN_POINT('Ctrl Pts',(19.6081446827251,45.4374549530922,5.67603118156409));
#27797=CARTESIAN_POINT('Ctrl Pts',(14.6135041283519,45.153790463757,14.2527949877705));
#27798=CARTESIAN_POINT('Ctrl Pts',(6.16422350476539,44.8701259744219,19.4601905554922));
#27799=CARTESIAN_POINT('Ctrl Pts',(-3.74228280049948,44.5864614850867,20.0671868310897));
#27800=CARTESIAN_POINT('Ctrl Pts',(-12.7641114816037,44.3027969957516,15.9302895754586));
#27801=CARTESIAN_POINT('Ctrl Pts',(-18.7684974887977,44.0191325064164,8.02746347769743));
#27802=CARTESIAN_POINT('Ctrl Pts',(-20.3360008089754,43.7354680170813,-1.77305921224488));
#27803=CARTESIAN_POINT('Ctrl Pts',(-17.0960628320355,43.4518035277461,-11.1544297709865));
#27804=CARTESIAN_POINT('Ctrl Pts',(-9.81460660138991,43.168139038411,-17.8988872596239));
#27805=CARTESIAN_POINT('Ctrl Pts',(-0.212972203281932,42.8844745490758,
-20.4120383772274));
#27806=CARTESIAN_POINT('Ctrl Pts',(9.43900893580097,42.6008100597407,-18.0997728765485));
#27807=CARTESIAN_POINT('Ctrl Pts',(16.8596033932998,42.3171455704055,-11.5087115392387));
#27808=CARTESIAN_POINT('Ctrl Pts',(20.2945787328941,42.0334810810704,-2.19698473529835));
#27809=CARTESIAN_POINT('Ctrl Pts',(18.9319049759631,41.7498165917352,7.6341104166678));
#27810=CARTESIAN_POINT('Ctrl Pts',(13.093718916024,41.4661521024001,15.6604978471609));
#27811=CARTESIAN_POINT('Ctrl Pts',(4.16017081115633,41.1824876130649,19.9847353421248));
#27812=CARTESIAN_POINT('Ctrl Pts',(-5.75684386358899,40.8988231237298,19.5845708812588));
#27813=CARTESIAN_POINT('Ctrl Pts',(-14.3129376182929,40.6151586343947,14.5546035537758));
#27814=CARTESIAN_POINT('Ctrl Pts',(-19.4854453849984,40.3314941450595,6.08392028392046));
#27815=CARTESIAN_POINT('Ctrl Pts',(-20.0515836045816,40.0478296557244,-3.8250049439355));
#27816=CARTESIAN_POINT('Ctrl Pts',(-15.8775169039115,39.7641651663892,-12.8296969893626));
#27817=CARTESIAN_POINT('Ctrl Pts',(-7.94999684841872,39.480500677054,-18.8014419123395));
#27818=CARTESIAN_POINT('Ctrl Pts',(1.85690664725484,39.196836187719,-20.3285160691879));
#27819=CARTESIAN_POINT('Ctrl Pts',(11.2248364340628,38.9131716983838,-17.049918325431));
#27820=CARTESIAN_POINT('Ctrl Pts',(17.9392089783248,38.6295072090486,-9.7407109134512));
#27821=CARTESIAN_POINT('Ctrl Pts',(20.4127430764725,38.3458427197135,-0.128794313881315));
#27822=CARTESIAN_POINT('Ctrl Pts',(18.0606939641738,38.0621782303784,9.51356932997351));
#27823=CARTESIAN_POINT('Ctrl Pts',(11.4390872924781,37.7785137410432,16.9069201744562));
#27824=CARTESIAN_POINT('Ctrl Pts',(2.11327435920404,37.4948492517081,20.3034661917541));
#27825=CARTESIAN_POINT('Ctrl Pts',(-7.712117738077,37.2111847623729,18.9002621072068));
#27826=CARTESIAN_POINT('Ctrl Pts',(-15.7143611560578,36.9275202730378,13.0290261211706));
#27827=CARTESIAN_POINT('Ctrl Pts',(-20.0017212960097,36.6438557837026,4.07772147968539));
#27828=CARTESIAN_POINT('Ctrl Pts',(-19.5606640472892,36.3601912943675,-5.83755862393387));
#27829=CARTESIAN_POINT('Ctrl Pts',(-14.4954554093735,36.0765268050323,-14.3728368800639));
#27830=CARTESIAN_POINT('Ctrl Pts',(-6.00351370203,35.7928623156972,-19.5103687631306));
#27831=CARTESIAN_POINT('Ctrl Pts',(3.90766224405295,35.509197826362,-20.0356395340032));
#27832=CARTESIAN_POINT('Ctrl Pts',(12.8950639041948,35.2255333370269,-15.8244739049234));
#27833=CARTESIAN_POINT('Ctrl Pts',(18.8340674097279,34.9418688476917,-7.87239564088401));
#27834=CARTESIAN_POINT('Ctrl Pts',(20.3206839976264,34.6582043583567,1.94072373947375));
#27835=CARTESIAN_POINT('Ctrl Pts',(17.0034870942015,34.3745398690214,11.2950497442436));
#27836=CARTESIAN_POINT('Ctrl Pts',(9.6666431430233,34.0908753796863,17.9792305213538));
#27837=CARTESIAN_POINT('Ctrl Pts',(0.04462703908561,33.8072108903511,20.4130908725788));
#27838=CARTESIAN_POINT('Ctrl Pts',(-9.58799343370113,33.523546401016,18.0213273453319));
#27839=CARTESIAN_POINT('Ctrl Pts',(-16.9538986553845,33.2398819116809,11.3692298036064));
#27840=CARTESIAN_POINT('Ctrl Pts',(-20.3121095021403,32.9562174223457,2.0296051496491));
#27841=CARTESIAN_POINT('Ctrl Pts',(-18.8680961779298,32.6725529330106,-7.79014778567214));
#27842=CARTESIAN_POINT('Ctrl Pts',(-12.9645164222377,32.3888884436754,-15.7676464364197));
#27843=CARTESIAN_POINT('Ctrl Pts',(-3.99435877261951,32.1052239543403,-20.0190370340698));
#27844=CARTESIAN_POINT('Ctrl Pts',(2.61248231763726,31.9161142947835,-19.6957920450345));
#27845=CARTESIAN_POINT('Ctrl Pts',(5.684538784512,31.8215594650051,-18.7651731818384));
#27846=CARTESIAN_POINT('Ctrl Pts',(2.32499489361428,55.4525251533119,19.2484409165708));
#27847=CARTESIAN_POINT('Ctrl Pts',(-0.825927285719014,55.3579703235335,
19.6290368312674));
#27848=CARTESIAN_POINT('Ctrl Pts',(-7.31612921601654,55.1688606639768,18.813246372444));
#27849=CARTESIAN_POINT('Ctrl Pts',(-15.3245207063658,54.8851961746416,13.1377086815575));
#27850=CARTESIAN_POINT('Ctrl Pts',(-19.7090215990246,54.6015316853065,4.35805929734841));
#27851=CARTESIAN_POINT('Ctrl Pts',(-19.4348742990482,54.3178671959714,-5.45263306650719));
#27852=CARTESIAN_POINT('Ctrl Pts',(-14.5660246419556,54.0342027066362,-13.9739234002933));
#27853=CARTESIAN_POINT('Ctrl Pts',(-6.25390357157437,53.750538217301,-19.1919698858997));
#27854=CARTESIAN_POINT('Ctrl Pts',(3.53671614488966,53.4668737279659,-19.8729246705337));
#27855=CARTESIAN_POINT('Ctrl Pts',(12.491217870594,53.1832092386308,-15.8559597752955));
#27856=CARTESIAN_POINT('Ctrl Pts',(18.492807411069,52.8995447492956,-8.0906124455394));
#27857=CARTESIAN_POINT('Ctrl Pts',(20.1226783565312,52.6158802599605,1.58734727266439));
#27858=CARTESIAN_POINT('Ctrl Pts',(16.9955421586899,52.3322157706253,10.8900636139818));
#27859=CARTESIAN_POINT('Ctrl Pts',(9.85064853032163,52.0485512812902,17.6183599930405));
#27860=CARTESIAN_POINT('Ctrl Pts',(0.37705756702019,51.764886791955,20.1816683969376));
#27861=CARTESIAN_POINT('Ctrl Pts',(-9.18567058791066,51.4812223026199,17.9740189624988));
#27862=CARTESIAN_POINT('Ctrl Pts',(-16.5769010866546,51.1975578132847,11.5173023870012));
#27863=CARTESIAN_POINT('Ctrl Pts',(-20.0493435889592,50.9138933239496,2.33788926101594));
#27864=CARTESIAN_POINT('Ctrl Pts',(-18.782110637875,50.6302288346144,-7.39420201515054));
#27865=CARTESIAN_POINT('Ctrl Pts',(-13.0747768813237,50.3465643452793,-15.3783000934356));
#27866=CARTESIAN_POINT('Ctrl Pts',(-4.27655896815896,50.0628998559441,-19.7269599080372));
#27867=CARTESIAN_POINT('Ctrl Pts',(5.53263972709995,49.779235366609,-19.4121560280371));
#27868=CARTESIAN_POINT('Ctrl Pts',(14.0339194829231,49.4955708772738,-14.5083082370103));
#27869=CARTESIAN_POINT('Ctrl Pts',(19.2175732824715,49.2119063879387,-6.17468874411822));
#27870=CARTESIAN_POINT('Ctrl Pts',(19.8581826421499,48.9282418986035,3.61863042017902));
#27871=CARTESIAN_POINT('Ctrl Pts',(15.8043071702995,48.6445774092684,12.5565034472994));
#27872=CARTESIAN_POINT('Ctrl Pts',(8.01428516352118,48.3609129199332,18.5260124495264));
#27873=CARTESIAN_POINT('Ctrl Pts',(-1.67031807517956,48.0772484305981,20.1159623554698));
#27874=CARTESIAN_POINT('Ctrl Pts',(-10.9600572414944,47.7935839412629,16.9504881706475));
#27875=CARTESIAN_POINT('Ctrl Pts',(-17.6588331060421,47.5099194519278,9.77790965865729));
#27876=CARTESIAN_POINT('Ctrl Pts',(-20.18305152782,47.2262549625926,0.293828155811846));
#27877=CARTESIAN_POINT('Ctrl Pts',(-17.9359859430751,46.9425904732575,-9.25971447776634));
#27878=CARTESIAN_POINT('Ctrl Pts',(-11.4488438389931,46.6589259839223,-16.6242557340227));
#27879=CARTESIAN_POINT('Ctrl Pts',(-2.2551890241383,46.3752614945872,-20.0588141829296));
#27880=CARTESIAN_POINT('Ctrl Pts',(7.47159366326693,46.0915970052521,-18.7514583990392));
#27881=CARTESIAN_POINT('Ctrl Pts',(15.4320876752591,45.8079325159169,-13.0112479779224));
#27882=CARTESIAN_POINT('Ctrl Pts',(19.7444280366068,45.5242680265818,-4.19517168506042));
#27883=CARTESIAN_POINT('Ctrl Pts',(19.3891752156577,45.2406035372466,5.61264540269537));
#27884=CARTESIAN_POINT('Ctrl Pts',(14.4503111663073,44.9569390479115,14.0936301624802));
#27885=CARTESIAN_POINT('Ctrl Pts',(6.09538594988381,44.6732745585763,19.2428733322712));
#27886=CARTESIAN_POINT('Ctrl Pts',(-3.70049171400454,44.3896100692412,19.8430911159138));
#27887=CARTESIAN_POINT('Ctrl Pts',(-12.6215711885806,44.105945579906,15.7523917133707));
#27888=CARTESIAN_POINT('Ctrl Pts',(-18.5589045895573,43.8222810905709,7.93781861694916));
#27889=CARTESIAN_POINT('Ctrl Pts',(-20.1089031752381,43.5386166012357,-1.75325897937906));
#27890=CARTESIAN_POINT('Ctrl Pts',(-16.9051464639723,43.2549521119006,-11.02986522998));
#27891=CARTESIAN_POINT('Ctrl Pts',(-9.70500422891889,42.9712876225654,-17.6990055335474));
#27892=CARTESIAN_POINT('Ctrl Pts',(-0.210593884955166,42.6876231332303,
-20.1840916113531));
#27893=CARTESIAN_POINT('Ctrl Pts',(9.33360096427893,42.4039586438951,-17.8976478063316));
#27894=CARTESIAN_POINT('Ctrl Pts',(16.6713276318887,42.12029415456,-11.3801906376871));
#27895=CARTESIAN_POINT('Ctrl Pts',(20.0679436707092,41.8366296652248,-2.17245041119846));
#27896=CARTESIAN_POINT('Ctrl Pts',(18.7204872610169,41.5529651758897,7.54885823618261));
#27897=CARTESIAN_POINT('Ctrl Pts',(12.9474978074302,41.2693006865546,15.4856128224382));
#27898=CARTESIAN_POINT('Ctrl Pts',(4.11371305596487,40.9856361972194,19.7615603850772));
#27899=CARTESIAN_POINT('Ctrl Pts',(-5.69255562759324,40.7019717078843,19.3658646692227));
#27900=CARTESIAN_POINT('Ctrl Pts',(-14.1531011639442,40.4183072185491,14.3920683504143));
#27901=CARTESIAN_POINT('Ctrl Pts',(-19.2678461342498,40.134642729214,6.01597949687477));
#27902=CARTESIAN_POINT('Ctrl Pts',(-19.8276621348665,39.8509782398788,-3.78229007684054));
#27903=CARTESIAN_POINT('Ctrl Pts',(-15.7002083685513,39.5673137505437,-12.686424285195));
#27904=CARTESIAN_POINT('Ctrl Pts',(-7.8612170785216,39.2836492612085,-18.5914811137912));
#27905=CARTESIAN_POINT('Ctrl Pts',(1.83617006735736,38.9999847718734,-20.1015020195678));
#27906=CARTESIAN_POINT('Ctrl Pts',(11.0994856427547,38.7163202825382,-16.859517265584));
#27907=CARTESIAN_POINT('Ctrl Pts',(17.7388769687032,38.4326557932031,-9.63193375415516));
#27908=CARTESIAN_POINT('Ctrl Pts',(20.1847884409948,38.148991303868,-0.12735603287229));
#27909=CARTESIAN_POINT('Ctrl Pts',(17.8590052988363,37.8653268145328,9.4073287223333));
#27910=CARTESIAN_POINT('Ctrl Pts',(11.3113439036215,37.5816623251977,16.7181160136924));
#27911=CARTESIAN_POINT('Ctrl Pts',(2.08967485184964,37.2979978358625,20.0767318809684));
#27912=CARTESIAN_POINT('Ctrl Pts',(-7.62599442925154,37.0143333465273,18.6891977566313));
#27913=CARTESIAN_POINT('Ctrl Pts',(-15.5388746240397,36.7306688571922,12.8835274547979));
#27914=CARTESIAN_POINT('Ctrl Pts',(-19.7783566544479,36.447004367857,4.03218445804355));
#27915=CARTESIAN_POINT('Ctrl Pts',(-19.3422248048934,36.163339878522,-5.77236902336261));
#27916=CARTESIAN_POINT('Ctrl Pts',(-14.3335807382467,35.8796753891867,-14.2123315163459));
#27917=CARTESIAN_POINT('Ctrl Pts',(-5.93647081941352,35.5960108998517,-19.2924911824296));
#27918=CARTESIAN_POINT('Ctrl Pts',(3.86402428529894,35.3123464105164,-19.8118961236782));
#27919=CARTESIAN_POINT('Ctrl Pts',(12.7510613000282,35.0286819211814,-15.6477576999141));
#27920=CARTESIAN_POINT('Ctrl Pts',(18.6237421338962,34.7450174318461,-7.78448249497116));
#27921=CARTESIAN_POINT('Ctrl Pts',(20.093757688683,34.4613529425111,1.91905121165081));
#27922=CARTESIAN_POINT('Ctrl Pts',(16.813603991288,34.1776884531758,11.1689147418606));
#27923=CARTESIAN_POINT('Ctrl Pts',(9.55869422022682,33.8940239638408,17.778451819285));
#27924=CARTESIAN_POINT('Ctrl Pts',(0.0441264831404723,33.6103594745056,
20.1851318772931));
#27925=CARTESIAN_POINT('Ctrl Pts',(-9.48091734348675,33.3266949851705,17.8200792453289));
#27926=CARTESIAN_POINT('Ctrl Pts',(-16.7645785725748,33.0430304958353,11.2422646451366));
#27927=CARTESIAN_POINT('Ctrl Pts',(-20.0852613408449,32.7593660065002,2.0069437579902));
#27928=CARTESIAN_POINT('Ctrl Pts',(-18.6574256024406,32.475701517165,-7.70316059286179));
#27929=CARTESIAN_POINT('Ctrl Pts',(-12.8196685084334,32.1920370278299,-15.5915497502714));
#27930=CARTESIAN_POINT('Ctrl Pts',(-3.94990131272888,31.9083725384947,-19.7955112435984));
#27931=CARTESIAN_POINT('Ctrl Pts',(2.58355223125832,31.7192628789379,-19.4757926840709));
#27932=CARTESIAN_POINT('Ctrl Pts',(5.62106434382722,31.6247080491596,-18.5556383510944));
#27933=CARTESIAN_POINT('Ctrl Pts',(2.29623240287978,54.9887272875339,19.0103186286308));
#27934=CARTESIAN_POINT('Ctrl Pts',(-0.815983788566323,54.8941724577555,
19.3862392958837));
#27935=CARTESIAN_POINT('Ctrl Pts',(-7.22546411714879,54.7050627981988,18.5805245364269));
#27936=CARTESIAN_POINT('Ctrl Pts',(-15.1350380983662,54.4213983088636,12.9752015336346));
#27937=CARTESIAN_POINT('Ctrl Pts',(-19.4651871309031,54.1377338195285,4.30414963445148));
#27938=CARTESIAN_POINT('Ctrl Pts',(-19.1944890608874,53.8540693301933,-5.38518456035737));
#27939=CARTESIAN_POINT('Ctrl Pts',(-14.3858367459639,53.5704048408582,-13.8010697766533));
#27940=CARTESIAN_POINT('Ctrl Pts',(-6.17654920598262,53.286740351523,-18.9545697240664));
#27941=CARTESIAN_POINT('Ctrl Pts',(3.4929702879451,53.0030758621879,-19.6271015565293));
#27942=CARTESIAN_POINT('Ctrl Pts',(12.3367033313028,52.7194113728527,-15.6598253868265));
#27943=CARTESIAN_POINT('Ctrl Pts',(18.26405653133,52.4357468835176,-7.99053357547642));
#27944=CARTESIAN_POINT('Ctrl Pts',(19.8737654420741,52.1520823941824,1.56771218797512));
#27945=CARTESIAN_POINT('Ctrl Pts',(16.7853116203566,51.8684179048472,10.7553561877176));
#27946=CARTESIAN_POINT('Ctrl Pts',(9.7287983418804,51.5847534155121,17.4004251975624));
#27947=CARTESIAN_POINT('Ctrl Pts',(0.372393496635935,51.301088926177,19.9320260995471));
#27948=CARTESIAN_POINT('Ctrl Pts',(-9.07204611197383,51.0174244368418,17.7516847503357));
#27949=CARTESIAN_POINT('Ctrl Pts',(-16.3718488697615,50.7337599475067,11.3748361765261));
#27950=CARTESIAN_POINT('Ctrl Pts',(-19.8013381235903,50.4500954581715,2.30897014357578));
#27951=CARTESIAN_POINT('Ctrl Pts',(-18.5497805262892,50.1664309688364,-7.30273754707229));
#27952=CARTESIAN_POINT('Ctrl Pts',(-12.9130450944124,49.8827664795012,-15.1880742871875));
#27953=CARTESIAN_POINT('Ctrl Pts',(-4.22365898036825,49.5991019901661,-19.4829422448911));
#27954=CARTESIAN_POINT('Ctrl Pts',(5.46420232823439,49.3154375008309,-19.1720324117574));
#27955=CARTESIAN_POINT('Ctrl Pts',(13.8603233358139,49.0317730114958,-14.3288440170322));
#27956=CARTESIAN_POINT('Ctrl Pts',(18.979856607036,48.7481085221606,-6.0983093564561));
#27957=CARTESIAN_POINT('Ctrl Pts',(19.6125417859329,48.4644440328255,3.57386884803818));
#27958=CARTESIAN_POINT('Ctrl Pts',(15.6088117608643,48.1807795434903,12.4011825745913));
#27959=CARTESIAN_POINT('Ctrl Pts',(7.91515041865896,47.8971150541552,18.2968502123193));
#27960=CARTESIAN_POINT('Ctrl Pts',(-1.64965664963515,47.6134505648201,19.8671328272861));
#27961=CARTESIAN_POINT('Ctrl Pts',(-10.8244840173986,47.3297860754849,16.7408147829438));
#27962=CARTESIAN_POINT('Ctrl Pts',(-17.440397664954,47.0461215861498,9.65695931067027));
#27963=CARTESIAN_POINT('Ctrl Pts',(-19.9333921230027,46.7624570968146,0.290193573479362));
#27964=CARTESIAN_POINT('Ctrl Pts',(-17.7141221892633,46.4787926074795,-9.14517407726722));
#27965=CARTESIAN_POINT('Ctrl Pts',(-11.3072244443864,46.1951281181443,-16.4186177616698));
#27966=CARTESIAN_POINT('Ctrl Pts',(-2.22729288817802,45.9114636288091,-19.8106915636451));
#27967=CARTESIAN_POINT('Ctrl Pts',(7.3791718793543,45.6277991394741,-18.519507450646));
#27968=CARTESIAN_POINT('Ctrl Pts',(15.2411965298458,45.3441346501388,-12.8503020267311));
#27969=CARTESIAN_POINT('Ctrl Pts',(19.5001942969629,45.0604701608038,-4.14327843866249));
#27970=CARTESIAN_POINT('Ctrl Pts',(19.149335866412,44.7768056714686,5.54321835353227));
#27971=CARTESIAN_POINT('Ctrl Pts',(14.2715643558846,44.4931411821334,13.919295408728));
#27972=CARTESIAN_POINT('Ctrl Pts',(6.01998751836924,44.2094766927983,19.0048437014954));
#27973=CARTESIAN_POINT('Ctrl Pts',(-3.65471753770749,43.9258122034632,19.5976369381404));
#27974=CARTESIAN_POINT('Ctrl Pts',(-12.4654454438462,43.642147714128,15.5575384854444));
#27975=CARTESIAN_POINT('Ctrl Pts',(-18.3293354846332,43.3584832247928,7.8396297445323));
#27976=CARTESIAN_POINT('Ctrl Pts',(-19.860160967385,43.0748187354577,-1.73157159515585));
#27977=CARTESIAN_POINT('Ctrl Pts',(-16.6960339420766,42.7911542461225,-10.8934284981642));
#27978=CARTESIAN_POINT('Ctrl Pts',(-9.58495570324397,42.5074897567875,-17.4800731693675));
#27979=CARTESIAN_POINT('Ctrl Pts',(-0.207988890170126,42.2238252674523,
-19.9344193409579));
#27980=CARTESIAN_POINT('Ctrl Pts',(9.21814660603553,41.9401607781171,-17.6762582858823));
#27981=CARTESIAN_POINT('Ctrl Pts',(16.4651073916866,41.656496288782,-11.2394204663684));
#27982=CARTESIAN_POINT('Ctrl Pts',(19.8197081218965,41.3728317994468,-2.14557773161848));
#27983=CARTESIAN_POINT('Ctrl Pts',(18.4889194180165,41.0891673101117,7.4554807084241));
#27984=CARTESIAN_POINT('Ctrl Pts',(12.7873404302362,40.8055028207765,15.2940595840619));
#27985=CARTESIAN_POINT('Ctrl Pts',(4.06282743286065,40.5218383314414,19.5171147224783));
#27986=CARTESIAN_POINT('Ctrl Pts',(-5.62214010851725,40.2381738421062,19.1263136657279));
#27987=CARTESIAN_POINT('Ctrl Pts',(-13.9780307684675,39.9545093527711,14.2140419893612));
#27988=CARTESIAN_POINT('Ctrl Pts',(-19.0295075960294,39.670844863436,5.9415633037382));
#27989=CARTESIAN_POINT('Ctrl Pts',(-19.5823988098096,39.3871803741007,-3.73550407482647));
#27990=CARTESIAN_POINT('Ctrl Pts',(-15.5060006358226,39.1035158847657,-12.5294963235376));
#27991=CARTESIAN_POINT('Ctrl Pts',(-7.7639757483737,38.8198513954304,-18.3615090452395));
#27992=CARTESIAN_POINT('Ctrl Pts',(1.81345709327477,38.5361869060954,-19.852851362199));
#27993=CARTESIAN_POINT('Ctrl Pts',(10.962187723492,38.2525224167602,-16.6509691656962));
#27994=CARTESIAN_POINT('Ctrl Pts',(17.5194514046147,37.9688579274251,-9.51278909236338));
#27995=CARTESIAN_POINT('Ctrl Pts',(19.935107551027,37.6851934380899,-0.125780669925069));
#27996=CARTESIAN_POINT('Ctrl Pts',(17.6380937766636,37.4015289487548,9.29096236976086));
#27997=CARTESIAN_POINT('Ctrl Pts',(11.1714253496994,37.1178644594196,16.5113170126989));
#27998=CARTESIAN_POINT('Ctrl Pts',(2.06382608535784,36.8341999700845,19.8283876240797));
#27999=CARTESIAN_POINT('Ctrl Pts',(-7.53166274505675,36.5505354807493,18.4580169572718));
#28000=CARTESIAN_POINT('Ctrl Pts',(-15.3466625514509,36.2668709914142,12.7241613749335));
#28001=CARTESIAN_POINT('Ctrl Pts',(-19.5337032236605,35.983206502079,3.98230732426164));
#28002=CARTESIAN_POINT('Ctrl Pts',(-19.1029662256092,35.6995420127439,-5.70096623318445));
#28003=CARTESIAN_POINT('Ctrl Pts',(-14.1562778449197,35.4158775234087,-14.0365284538077));
#28004=CARTESIAN_POINT('Ctrl Pts',(-5.86303814848935,35.1322130340736,-19.0538477951946));
#28005=CARTESIAN_POINT('Ctrl Pts',(3.81622728966013,34.8485485447384,-19.5668278119631));
#28006=CARTESIAN_POINT('Ctrl Pts',(12.5933337176237,34.5648840554033,-15.4541987857508));
#28007=CARTESIAN_POINT('Ctrl Pts',(18.3933711571661,34.2812195660681,-7.68819031969704));
#28008=CARTESIAN_POINT('Ctrl Pts',(19.8452025226348,33.9975550767331,1.89531295213031));
#28009=CARTESIAN_POINT('Ctrl Pts',(16.6056244330345,33.7138905873978,11.0307581330315));
#28010=CARTESIAN_POINT('Ctrl Pts',(9.44045430743507,33.4302260980627,17.5585364623509));
#28011=CARTESIAN_POINT('Ctrl Pts',(0.0435830510866937,33.1465616087275,
19.9354472601053));
#28012=CARTESIAN_POINT('Ctrl Pts',(-9.36364550039437,32.8628971193925,17.5996481914089));
#28013=CARTESIAN_POINT('Ctrl Pts',(-16.5571953167351,32.5792326300572,11.1032026508149));
#28014=CARTESIAN_POINT('Ctrl Pts',(-19.8368305482356,32.2955681407222,1.98211423944718));
#28015=CARTESIAN_POINT('Ctrl Pts',(-18.4265999691035,32.0119036513869,-7.60786617228895));
#28016=CARTESIAN_POINT('Ctrl Pts',(-12.6611685974154,31.7282391620518,-15.3987026344836));
#28017=CARTESIAN_POINT('Ctrl Pts',(-3.90087927873828,31.4445746727167,-19.5506103385464));
#28018=CARTESIAN_POINT('Ctrl Pts',(2.55132695173345,31.2554650131599,-19.2349378570825));
#28019=CARTESIAN_POINT('Ctrl Pts',(5.55152620782898,31.1609101833815,-18.3260867174061));
#28020=CARTESIAN_POINT('Ctrl Pts',(2.30651117940881,54.2861781151759,19.095415771535));
#28021=CARTESIAN_POINT('Ctrl Pts',(-0.819544023557087,54.1916232853975,
19.4730080355294));
#28022=CARTESIAN_POINT('Ctrl Pts',(-7.25786099066229,54.0025136258408,18.6636921445274));
#28023=CARTESIAN_POINT('Ctrl Pts',(-15.2027553932093,53.7188491365056,13.0332767668349));
#28024=CARTESIAN_POINT('Ctrl Pts',(-19.5523252673849,53.4351846471705,4.32341528536645));
#28025=CARTESIAN_POINT('Ctrl Pts',(-19.2803959783241,53.1515201578353,-5.40928860470038));
#28026=CARTESIAN_POINT('Ctrl Pts',(-14.4502302294709,52.8678556685001,-13.8628424617997));
#28027=CARTESIAN_POINT('Ctrl Pts',(-6.20419344545305,52.584191179165,-19.0394093823357));
#28028=CARTESIAN_POINT('Ctrl Pts',(3.50860379932289,52.3005266898299,-19.7149513312436));
#28029=CARTESIAN_POINT('Ctrl Pts',(12.3919221404827,52.0168622004947,-15.7299179049459));
#28030=CARTESIAN_POINT('Ctrl Pts',(18.3458052169007,51.7331977111596,-8.02629874805898));
#28031=CARTESIAN_POINT('Ctrl Pts',(19.9627194082814,51.4495332218244,1.57472917578388));
#28032=CARTESIAN_POINT('Ctrl Pts',(16.8604416826627,51.1658687324893,10.8034965618895));
#28033=CARTESIAN_POINT('Ctrl Pts',(9.77234392496671,50.8822042431541,17.4783085254085));
#28034=CARTESIAN_POINT('Ctrl Pts',(0.374060295795806,50.598539753819,20.0212407328584));
#28035=CARTESIAN_POINT('Ctrl Pts',(-9.11265207573848,50.3148752644838,17.8311402970578));
#28036=CARTESIAN_POINT('Ctrl Pts',(-16.4451283519559,50.0312107751487,11.4257493064833));
#28037=CARTESIAN_POINT('Ctrl Pts',(-19.8899678026295,49.7475462858135,2.31930496458734));
#28038=CARTESIAN_POINT('Ctrl Pts',(-18.6328083061265,49.4638817964784,-7.33542419140319));
#28039=CARTESIAN_POINT('Ctrl Pts',(-12.9708431608012,49.1802173071432,-15.2560552573004));
#28040=CARTESIAN_POINT('Ctrl Pts',(-4.24256384168543,48.8965528178081,-19.5701468034783));
#28041=CARTESIAN_POINT('Ctrl Pts',(5.48865979200988,48.612888328473,-19.2578453553527));
#28042=CARTESIAN_POINT('Ctrl Pts',(13.9223613669416,48.3292238391378,-14.392979120547));
#28043=CARTESIAN_POINT('Ctrl Pts',(19.0648093825124,48.0455593498027,-6.125605047679));
#28044=CARTESIAN_POINT('Ctrl Pts',(19.700326424804,47.7618948604675,3.58986528489379));
#28045=CARTESIAN_POINT('Ctrl Pts',(15.6786759283413,47.4782303711324,12.4566895734256));
#28046=CARTESIAN_POINT('Ctrl Pts',(7.95057818874294,47.1945658817972,18.3787458893891));
#28047=CARTESIAN_POINT('Ctrl Pts',(-1.65704042042933,46.9109013924621,19.9560570014168));
#28048=CARTESIAN_POINT('Ctrl Pts',(-10.8729338017748,46.6272369031269,16.8157457325575));
#28049=CARTESIAN_POINT('Ctrl Pts',(-17.518459908376,46.3435724137918,9.70018331983056));
#28050=CARTESIAN_POINT('Ctrl Pts',(-20.0226128700314,46.0599079244566,0.291492463665673));
#28051=CARTESIAN_POINT('Ctrl Pts',(-17.7934096083299,45.7762434351215,-9.18610736437879));
#28052=CARTESIAN_POINT('Ctrl Pts',(-11.3578349478834,45.4925789457863,-16.4921065754567));
#28053=CARTESIAN_POINT('Ctrl Pts',(-2.23726212643448,45.2089144564512,-19.89936310984));
#28054=CARTESIAN_POINT('Ctrl Pts',(7.41220063951033,44.9252499671161,-18.6023997290475));
#28055=CARTESIAN_POINT('Ctrl Pts',(15.3094152721255,44.6415854777809,-12.9078192590863));
#28056=CARTESIAN_POINT('Ctrl Pts',(19.5874760747776,44.3579209884458,-4.16182352096272));
#28057=CARTESIAN_POINT('Ctrl Pts',(19.2350472215369,44.0742564991106,5.56802948850576));
#28058=CARTESIAN_POINT('Ctrl Pts',(14.3354430788454,43.7905920097754,13.9815973956057));
#28059=CARTESIAN_POINT('Ctrl Pts',(6.04693264542922,43.5069275204403,19.0899083177805));
#28060=CARTESIAN_POINT('Ctrl Pts',(-3.67107584877064,43.2232630311051,19.685354863761));
#28061=CARTESIAN_POINT('Ctrl Pts',(-12.5212400796854,42.93959854177,15.6271731566047));
#28062=CARTESIAN_POINT('Ctrl Pts',(-18.411376563963,42.6559340524348,7.87471948831073));
#28063=CARTESIAN_POINT('Ctrl Pts',(-19.9490539358611,42.3722695630997,-1.73932201266128));
#28064=CARTESIAN_POINT('Ctrl Pts',(-16.770764455154,42.0886050737645,-10.9421868741751));
#28065=CARTESIAN_POINT('Ctrl Pts',(-9.62785742828906,41.8049405844294,-17.5583129981261));
#28066=CARTESIAN_POINT('Ctrl Pts',(-0.208919836796794,41.5212760950943,
-20.0236446857564));
#28067=CARTESIAN_POINT('Ctrl Pts',(9.25940651410001,41.2376116057591,-17.7553762282377));
#28068=CARTESIAN_POINT('Ctrl Pts',(16.5388042904544,40.953947116424,-11.2897274830562));
#28069=CARTESIAN_POINT('Ctrl Pts',(19.9084200257014,40.6702826270888,-2.15518121740963));
#28070=CARTESIAN_POINT('Ctrl Pts',(18.5716747860965,40.3866181377537,7.48885102262636));
#28071=CARTESIAN_POINT('Ctrl Pts',(12.8445758500108,40.1029536484185,15.3625149384123));
#28072=CARTESIAN_POINT('Ctrl Pts',(4.08101242096352,39.8192891590834,19.6044722351703));
#28073=CARTESIAN_POINT('Ctrl Pts',(-5.64730449284705,39.5356246697482,19.2119219747716));
#28074=CARTESIAN_POINT('Ctrl Pts',(-14.0405956515267,39.2519601804131,14.2776632454304));
#28075=CARTESIAN_POINT('Ctrl Pts',(-19.1146826065254,38.968295691078,5.96815740840464));
#28076=CARTESIAN_POINT('Ctrl Pts',(-19.6700485304213,38.6846312017428,-3.75222398190641));
#28077=CARTESIAN_POINT('Ctrl Pts',(-15.5754046264532,38.4009667124077,-12.5855776475278));
#28078=CARTESIAN_POINT('Ctrl Pts',(-7.79872686910231,38.1173022230725,-18.4436941316252));
#28079=CARTESIAN_POINT('Ctrl Pts',(1.82157402568654,37.8336377337374,-19.9417116132913));
#28080=CARTESIAN_POINT('Ctrl Pts',(11.0112538619422,37.5499732444022,-16.7254979713585));
#28081=CARTESIAN_POINT('Ctrl Pts',(17.5978674881561,37.2663087550671,-9.55536780369744));
#28082=CARTESIAN_POINT('Ctrl Pts',(20.0243359762019,36.9826442657319,-0.126343657163793));
#28083=CARTESIAN_POINT('Ctrl Pts',(17.7170408968388,36.6989797763968,9.33254819711234));
#28084=CARTESIAN_POINT('Ctrl Pts',(11.2214280239995,36.4153152870616,16.5852207431317));
#28085=CARTESIAN_POINT('Ctrl Pts',(2.0730636554624,36.1316507977265,19.917138376873));
#28086=CARTESIAN_POINT('Ctrl Pts',(-7.56537404599768,35.8479863083913,18.5406340076227));
#28087=CARTESIAN_POINT('Ctrl Pts',(-15.4153533533233,35.5643218190562,12.7811140088841));
#28088=CARTESIAN_POINT('Ctrl Pts',(-19.6211349863809,35.280657329721,4.00013190868774));
#28089=CARTESIAN_POINT('Ctrl Pts',(-19.1884700311734,34.9969928403859,-5.72648343847778));
#28090=CARTESIAN_POINT('Ctrl Pts',(-14.219640555188,34.7133283510507,-14.0993551699416));
#28091=CARTESIAN_POINT('Ctrl Pts',(-5.88928077243528,34.4296638617156,-19.1391317496443));
#28092=CARTESIAN_POINT('Ctrl Pts',(3.83330849634148,34.1459993723804,-19.6544078404778));
#28093=CARTESIAN_POINT('Ctrl Pts',(12.6497008000794,33.8623348830454,-15.5233709085905));
#28094=CARTESIAN_POINT('Ctrl Pts',(18.4756988050768,33.5786703937101,-7.72260224026285));
#28095=CARTESIAN_POINT('Ctrl Pts',(19.9340286405109,33.2950059043751,1.90379628903132));
#28096=CARTESIAN_POINT('Ctrl Pts',(16.6799500739787,33.0113414150398,11.0801311444916));
#28097=CARTESIAN_POINT('Ctrl Pts',(9.48270965901884,32.7276769257048,17.6371275766456));
#28098=CARTESIAN_POINT('Ctrl Pts',(0.0437773165171389,32.4440124363696,
20.0246770301167));
#28099=CARTESIAN_POINT('Ctrl Pts',(-9.40555504064084,32.1603479470344,17.6784235811412));
#28100=CARTESIAN_POINT('Ctrl Pts',(-16.6313076075072,31.8766834576993,11.1528992674491));
#28101=CARTESIAN_POINT('Ctrl Pts',(-19.9256126938554,31.5930189683641,1.99098745962569));
#28102=CARTESIAN_POINT('Ctrl Pts',(-18.5090891610392,31.309354479029,-7.64192132385965));
#28103=CARTESIAN_POINT('Ctrl Pts',(-12.71781356794,31.0256899896938,-15.4676207891775));
#28104=CARTESIAN_POINT('Ctrl Pts',(-3.91839426586458,30.7420255003587,-19.6381296717053));
#28105=CARTESIAN_POINT('Ctrl Pts',(2.56283670588982,30.5529158408019,-19.3210134924979));
#28106=CARTESIAN_POINT('Ctrl Pts',(5.57637687068598,30.4583610110235,-18.4081209878848));
#28107=CARTESIAN_POINT('Ctrl Pts',(2.33374636495171,53.9527937446315,19.3208936257936));
#28108=CARTESIAN_POINT('Ctrl Pts',(-0.829248422667396,53.8582389148531,
19.7029477756138));
#28109=CARTESIAN_POINT('Ctrl Pts',(-7.34354585410623,53.6691292552963,18.8840738821721));
#28110=CARTESIAN_POINT('Ctrl Pts',(-15.3822785181642,53.3854647659611,13.1871750649224));
#28111=CARTESIAN_POINT('Ctrl Pts',(-19.7831968630274,53.101800276626,4.37446637135565));
#28112=CARTESIAN_POINT('Ctrl Pts',(-19.5080623893974,52.8181357872909,-5.47316184725222));
#28113=CARTESIAN_POINT('Ctrl Pts',(-14.6208587530193,52.5344712979557,-14.0265360699875));
#28114=CARTESIAN_POINT('Ctrl Pts',(-6.27745355195996,52.2508068086206,-19.2642282553663));
#28115=CARTESIAN_POINT('Ctrl Pts',(3.55003392220998,51.9671423192855,-19.9477470874941));
#28116=CARTESIAN_POINT('Ctrl Pts',(12.5382468409166,51.6834778299502,-15.9156580482648));
#28117=CARTESIAN_POINT('Ctrl Pts',(18.5624340365284,51.3998133406152,-8.12107393801096));
#28118=CARTESIAN_POINT('Ctrl Pts',(20.1984407894748,51.11614885128,1.59332370701814));
#28119=CARTESIAN_POINT('Ctrl Pts',(17.0595311629746,50.8324843619448,10.9310651261251));
#28120=CARTESIAN_POINT('Ctrl Pts',(9.88773654793256,50.5488198726097,17.6846938123581));
#28121=CARTESIAN_POINT('Ctrl Pts',(0.378477234066722,50.2651553832745,20.2576531693827));
#28122=CARTESIAN_POINT('Ctrl Pts',(-9.220255013537,49.9814908939394,18.0416918499919));
#28123=CARTESIAN_POINT('Ctrl Pts',(-16.6393137622057,49.6978264046042,11.5606654822436));
#28124=CARTESIAN_POINT('Ctrl Pts',(-20.1248301583836,49.4141619152691,2.34669150600064));
#28125=CARTESIAN_POINT('Ctrl Pts',(-18.8528260196953,49.1304974259339,-7.42204147604143));
#28126=CARTESIAN_POINT('Ctrl Pts',(-13.1240039304488,48.8468329365988,-15.4361999968561));
#28127=CARTESIAN_POINT('Ctrl Pts',(-4.29266038004229,48.5631684472636,-19.8012326864051));
#28128=CARTESIAN_POINT('Ctrl Pts',(5.55347033258617,48.2795039579286,-19.4852435574115));
#28129=CARTESIAN_POINT('Ctrl Pts',(14.0867577407393,47.9958394685933,-14.5629325869872));
#28130=CARTESIAN_POINT('Ctrl Pts',(19.2899282001191,47.7121749792582,-6.19793668959756));
#28131=CARTESIAN_POINT('Ctrl Pts',(19.9329494792741,47.4285104899231,3.63225470574316));
#28132=CARTESIAN_POINT('Ctrl Pts',(15.8638110071084,47.1448460005879,12.6037791756293));
#28133=CARTESIAN_POINT('Ctrl Pts',(8.04445926173514,46.8611815112528,18.5957636135555));
#28134=CARTESIAN_POINT('Ctrl Pts',(-1.67660688829753,46.5775170219176,20.1916997433017));
#28135=CARTESIAN_POINT('Ctrl Pts',(-11.0013222871953,46.2938525325825,17.0143074239265));
#28136=CARTESIAN_POINT('Ctrl Pts',(-17.7253193058069,46.0101880432473,9.81472387231086));
#28137=CARTESIAN_POINT('Ctrl Pts',(-20.2590415090184,45.7265235539122,0.29493443035139));
#28138=CARTESIAN_POINT('Ctrl Pts',(-18.003515634149,45.442859064577,-9.29457766622435));
#28139=CARTESIAN_POINT('Ctrl Pts',(-11.4919491854206,45.1591945752419,-16.686846709373));
#28140=CARTESIAN_POINT('Ctrl Pts',(-2.26367989933175,44.8755300859068,-20.1343364056486));
#28141=CARTESIAN_POINT('Ctrl Pts',(7.4997245066736,44.5918655965717,-18.8220583759174));
#28142=CARTESIAN_POINT('Ctrl Pts',(15.4901900910749,44.3082011072365,-13.0602358372585));
#28143=CARTESIAN_POINT('Ctrl Pts',(19.818766583145,44.0245366179013,-4.21096667111763));
#28144=CARTESIAN_POINT('Ctrl Pts',(19.4621762213813,43.7408721285662,5.63377723293615));
#28145=CARTESIAN_POINT('Ctrl Pts',(14.5047171550316,43.457207639231,14.1466932332251));
#28146=CARTESIAN_POINT('Ctrl Pts',(6.1183353172326,43.1735431498958,19.3153235056613));
#28147=CARTESIAN_POINT('Ctrl Pts',(-3.71442421055426,42.8898786605607,19.9178011328182));
#28148=CARTESIAN_POINT('Ctrl Pts',(-12.6690918995096,42.6062141712256,15.8117000864621));
#28149=CARTESIAN_POINT('Ctrl Pts',(-18.6287795937849,42.3225496818904,7.96770481560604));
#28150=CARTESIAN_POINT('Ctrl Pts',(-20.1846139849791,42.0388851925553,-1.75986006825288));
#28151=CARTESIAN_POINT('Ctrl Pts',(-16.968795003946,41.7552207032201,-11.0713931054995));
#28152=CARTESIAN_POINT('Ctrl Pts',(-9.74154395076786,41.4715562138849,-17.7656429840776));
#28153=CARTESIAN_POINT('Ctrl Pts',(-0.211386779197954,41.1878917245499,
-20.2600855085073));
#28154=CARTESIAN_POINT('Ctrl Pts',(9.36874233825877,40.9042272352147,-17.9650331528156));
#28155=CARTESIAN_POINT('Ctrl Pts',(16.7340958347822,40.6205627458796,-11.4230375021171));
#28156=CARTESIAN_POINT('Ctrl Pts',(20.143500266308,40.3368982565444,-2.18062977226658));
#28157=CARTESIAN_POINT('Ctrl Pts',(18.7909706303448,40.0532337672093,7.57727998373896));
#28158=CARTESIAN_POINT('Ctrl Pts',(12.9962456448721,39.7695692778741,15.5439167625341));
#28159=CARTESIAN_POINT('Ctrl Pts',(4.12920134708626,39.4859047885389,19.83596343558));
#28160=CARTESIAN_POINT('Ctrl Pts',(-5.71398832296735,39.2022402992038,19.4387779098239));
#28161=CARTESIAN_POINT('Ctrl Pts',(-14.2063881453439,38.9185758098687,14.4462550526508));
#28162=CARTESIAN_POINT('Ctrl Pts',(-19.3403903312198,38.6349113205335,6.03862989581119));
#28163=CARTESIAN_POINT('Ctrl Pts',(-19.9023140610512,38.3512468311984,-3.79653054743685));
#28164=CARTESIAN_POINT('Ctrl Pts',(-15.7593202693022,38.0675823418632,-12.7341891705786));
#28165=CARTESIAN_POINT('Ctrl Pts',(-7.89081486937766,37.7839178525281,-18.6614787699108));
#28166=CARTESIAN_POINT('Ctrl Pts',(1.84308331972788,37.5002533631929,-20.1771849636682));
#28167=CARTESIAN_POINT('Ctrl Pts',(11.1412756418686,37.2165888738578,-16.9229940098332));
#28168=CARTESIAN_POINT('Ctrl Pts',(17.8056645367364,36.9329243845226,-9.66819836280189));
#28169=CARTESIAN_POINT('Ctrl Pts',(20.2607849617705,36.6492598951875,-0.127835533328253));
#28170=CARTESIAN_POINT('Ctrl Pts',(17.9262451547023,36.3655954058523,9.44274768420295));
#28171=CARTESIAN_POINT('Ctrl Pts',(11.3539315575162,36.0819309165172,16.7810603767059));
#28172=CARTESIAN_POINT('Ctrl Pts',(2.09754255944752,35.7982664271821,20.1523215644716));
#28173=CARTESIAN_POINT('Ctrl Pts',(-7.65470659712393,35.5146019378468,18.7595633198508));
#28174=CARTESIAN_POINT('Ctrl Pts',(-15.5973790978621,35.2309374485118,12.9320344411444));
#28175=CARTESIAN_POINT('Ctrl Pts',(-19.8528229416665,34.9472729591765,4.04736579120533));
#28176=CARTESIAN_POINT('Ctrl Pts',(-19.4150490442561,34.6636084698415,-5.79410222012417));
#28177=CARTESIAN_POINT('Ctrl Pts',(-14.3875472248033,34.3799439805062,-14.265841500715));
#28178=CARTESIAN_POINT('Ctrl Pts',(-5.958821880042,34.0962794911712,-19.3651281722237));
#28179=CARTESIAN_POINT('Ctrl Pts',(3.87857251823525,33.812615001836,-19.8864886837395));
#28180=CARTESIAN_POINT('Ctrl Pts',(12.7990694868943,33.5289505125009,-15.7066721347278));
#28181=CARTESIAN_POINT('Ctrl Pts',(18.6938613723386,33.2452860231657,-7.81379135144242));
#28182=CARTESIAN_POINT('Ctrl Pts',(20.1694112394676,32.9616215338306,1.92627646367344));
#28183=CARTESIAN_POINT('Ctrl Pts',(16.8769083394267,32.6779570444954,11.2109662460333));
#28184=CARTESIAN_POINT('Ctrl Pts',(9.59468214488203,32.3942925551603,17.8453881855154));
#28185=CARTESIAN_POINT('Ctrl Pts',(0.0442944815207541,32.1106280658251,
20.2611300947005));
#28186=CARTESIAN_POINT('Ctrl Pts',(-9.51661707419267,31.82696357649,17.8871717394074));
#28187=CARTESIAN_POINT('Ctrl Pts',(-16.827690491154,31.5432990871548,11.2845938133513));
#28188=CARTESIAN_POINT('Ctrl Pts',(-20.160897833935,31.2596345978197,2.0144967918736));
#28189=CARTESIAN_POINT('Ctrl Pts',(-18.7276422245378,30.9759701084845,-7.7321569348489));
#28190=CARTESIAN_POINT('Ctrl Pts',(-12.8679941277788,30.6923056191494,-15.6502653565598));
#28191=CARTESIAN_POINT('Ctrl Pts',(-3.96464679805612,30.4086411298142,-19.8700147927816));
#28192=CARTESIAN_POINT('Ctrl Pts',(2.5930722951385,30.2195314702575,-19.5491631551646));
#28193=CARTESIAN_POINT('Ctrl Pts',(5.64222249072293,30.1249766404791,-18.6254832946783));
#28194=CARTESIAN_POINT('Ctrl Pts',(2.35124930762599,53.8215594674016,19.4657990442344));
#28195=CARTESIAN_POINT('Ctrl Pts',(-0.835506991250132,53.7270046376232,
19.8507233170207));
#28196=CARTESIAN_POINT('Ctrl Pts',(-7.39859942014504,53.5378949780665,19.0257055689461));
#28197=CARTESIAN_POINT('Ctrl Pts',(-15.4976584671439,53.2542304887313,13.2860807705774));
#28198=CARTESIAN_POINT('Ctrl Pts',(-19.9315674705091,52.9705659993962,4.40727512992929));
#28199=CARTESIAN_POINT('Ctrl Pts',(-19.6543777810312,52.686901510061,-5.51421105245925));
#28200=CARTESIAN_POINT('Ctrl Pts',(-14.7305154059551,52.4032370207259,-14.1317366880123));
#28201=CARTESIAN_POINT('Ctrl Pts',(-6.32453584432345,52.1195725313907,-19.4087120573804));
#28202=CARTESIAN_POINT('Ctrl Pts',(3.57665991873037,51.8359080420556,-20.0973573976942));
#28203=CARTESIAN_POINT('Ctrl Pts',(12.6322848940173,51.5522435527204,-16.0350272263897));
#28204=CARTESIAN_POINT('Ctrl Pts',(18.7016544212907,51.2685790633853,-8.18198288890697));
#28205=CARTESIAN_POINT('Ctrl Pts',(20.349931271475,50.9849145740501,1.60527381176158));
#28206=CARTESIAN_POINT('Ctrl Pts',(17.1874795446085,50.701250084715,11.0130493154522));
#28207=CARTESIAN_POINT('Ctrl Pts',(9.96189564787207,50.4175855953798,17.817330960666));
#28208=CARTESIAN_POINT('Ctrl Pts',(0.381315860574492,50.1339211060447,20.4095877950711));
#28209=CARTESIAN_POINT('Ctrl Pts',(-9.2894079426539,49.8502566167095,18.177006522497));
#28210=CARTESIAN_POINT('Ctrl Pts',(-16.7641104433384,49.5665921273744,11.6473717442925));
#28211=CARTESIAN_POINT('Ctrl Pts',(-20.2757685978253,49.2829276380392,2.3642919503211));
#28212=CARTESIAN_POINT('Ctrl Pts',(-18.9942242871785,48.9992631487041,-7.47770760311098));
#28213=CARTESIAN_POINT('Ctrl Pts',(-13.2224354029705,48.715598659369,-15.551973193893));
#28214=CARTESIAN_POINT('Ctrl Pts',(-4.32485580474053,48.4319341700338,-19.9497441085197));
#28215=CARTESIAN_POINT('Ctrl Pts',(5.59512197058797,48.1482696806987,-19.6313850263131));
#28216=CARTESIAN_POINT('Ctrl Pts',(14.1924099725268,47.8646051913635,-14.6721561824506));
#28217=CARTESIAN_POINT('Ctrl Pts',(19.4346047823582,47.5809407020284,-6.24442189617503));
#28218=CARTESIAN_POINT('Ctrl Pts',(20.0824487918183,47.2972762126932,3.65949701536888));
#28219=CARTESIAN_POINT('Ctrl Pts',(15.9827913337385,47.0136117233581,12.6983089051158));
#28220=CARTESIAN_POINT('Ctrl Pts',(8.10479359061364,46.7299472340229,18.7352338850897));
#28221=CARTESIAN_POINT('Ctrl Pts',(-1.68918162428795,46.4462827446878,20.3431397112677));
#28222=CARTESIAN_POINT('Ctrl Pts',(-11.0838334138429,46.1626182553526,17.1419166001721));
#28223=CARTESIAN_POINT('Ctrl Pts',(-17.858261149336,45.8789537660175,9.8883353803916));
#28224=CARTESIAN_POINT('Ctrl Pts',(-20.4109865476307,45.5952892766824,0.297146471004314));
#28225=CARTESIAN_POINT('Ctrl Pts',(-18.1385439807257,45.3116247873472,-9.3642880205741));
#28226=CARTESIAN_POINT('Ctrl Pts',(-11.578140067745,45.027960298012,-16.8119998942583));
#28227=CARTESIAN_POINT('Ctrl Pts',(-2.28065774744747,44.7442958086769,-20.2853461422755));
#28228=CARTESIAN_POINT('Ctrl Pts',(7.55597326499919,44.4606313193418,-18.9632258830484));
#28229=CARTESIAN_POINT('Ctrl Pts',(15.6063682197616,44.1769668300066,-13.1581890418903));
#28230=CARTESIAN_POINT('Ctrl Pts',(19.9674095114092,43.8933023406715,-4.24254938410794));
#28231=CARTESIAN_POINT('Ctrl Pts',(19.6081446827283,43.6096378513363,5.67603118156499));
#28232=CARTESIAN_POINT('Ctrl Pts',(14.6135041283542,43.3259733620011,14.2527949877728));
#28233=CARTESIAN_POINT('Ctrl Pts',(6.16422350476639,43.042308872666,19.4601905554954));
#28234=CARTESIAN_POINT('Ctrl Pts',(-3.74228280050009,42.7586443833308,20.0671868310929));
#28235=CARTESIAN_POINT('Ctrl Pts',(-12.7641114816057,42.4749798939957,15.9302895754612));
#28236=CARTESIAN_POINT('Ctrl Pts',(-18.7684974888008,42.1913154046606,8.02746347769871));
#28237=CARTESIAN_POINT('Ctrl Pts',(-20.3360008089787,41.9076509153254,-1.77305921224517));
#28238=CARTESIAN_POINT('Ctrl Pts',(-17.0960628320381,41.6239864259903,-11.1544297709883));
#28239=CARTESIAN_POINT('Ctrl Pts',(-9.81460660139152,41.3403219366551,-17.8988872596267));
#28240=CARTESIAN_POINT('Ctrl Pts',(-0.212972203281963,41.05665744732,-20.4120383772306));
#28241=CARTESIAN_POINT('Ctrl Pts',(9.4390089358025,40.7729929579848,-18.0997728765514));
#28242=CARTESIAN_POINT('Ctrl Pts',(16.8596033933025,40.4893284686497,-11.5087115392406));
#28243=CARTESIAN_POINT('Ctrl Pts',(20.2945787328974,40.2056639793145,-2.1969847352987));
#28244=CARTESIAN_POINT('Ctrl Pts',(18.9319049759662,39.9219994899794,7.63411041666903));
#28245=CARTESIAN_POINT('Ctrl Pts',(13.093718916026,39.6383350006442,15.6604978471634));
#28246=CARTESIAN_POINT('Ctrl Pts',(4.16017081115702,39.3546705113091,19.9847353421279));
#28247=CARTESIAN_POINT('Ctrl Pts',(-5.75684386358992,39.0710060219739,19.5845708812619));
#28248=CARTESIAN_POINT('Ctrl Pts',(-14.3129376182953,38.7873415326388,14.5546035537782));
#28249=CARTESIAN_POINT('Ctrl Pts',(-19.4854453850015,38.5036770433037,6.08392028392143));
#28250=CARTESIAN_POINT('Ctrl Pts',(-20.0515836045849,38.2200125539685,-3.82500494393612));
#28251=CARTESIAN_POINT('Ctrl Pts',(-15.8775169039141,37.9363480646334,-12.8296969893646));
#28252=CARTESIAN_POINT('Ctrl Pts',(-7.94999684842001,37.6526835752982,-18.8014419123425));
#28253=CARTESIAN_POINT('Ctrl Pts',(1.85690664725514,37.3690190859631,-20.3285160691912));
#28254=CARTESIAN_POINT('Ctrl Pts',(11.2248364340646,37.0853545966279,-17.0499183254338));
#28255=CARTESIAN_POINT('Ctrl Pts',(17.9392089783277,36.8016901072928,-9.74071091345282));
#28256=CARTESIAN_POINT('Ctrl Pts',(20.4127430764758,36.5180256179576,-0.128794313881315));
#28257=CARTESIAN_POINT('Ctrl Pts',(18.0606939641767,36.2343611286225,9.51356932997501));
#28258=CARTESIAN_POINT('Ctrl Pts',(11.43908729248,35.9506966392873,16.9069201744589));
#28259=CARTESIAN_POINT('Ctrl Pts',(2.11327435920437,35.6670321499522,20.3034661917574));
#28260=CARTESIAN_POINT('Ctrl Pts',(-7.71211773807824,35.383367660617,18.9002621072099));
#28261=CARTESIAN_POINT('Ctrl Pts',(-15.7143611560603,35.0997031712819,13.0290261211728));
#28262=CARTESIAN_POINT('Ctrl Pts',(-20.0017212960129,34.8160386819467,4.07772147968603));
#28263=CARTESIAN_POINT('Ctrl Pts',(-19.5606640472924,34.5323741926116,-5.83755862393481));
#28264=CARTESIAN_POINT('Ctrl Pts',(-14.4954554093758,34.2487097032764,-14.3728368800661));
#28265=CARTESIAN_POINT('Ctrl Pts',(-6.00351370203096,33.9650452139413,-19.5103687631338));
#28266=CARTESIAN_POINT('Ctrl Pts',(3.90766224405355,33.6813807246061,-20.0356395340063));
#28267=CARTESIAN_POINT('Ctrl Pts',(12.8950639041969,33.397716235271,-15.8244739049259));
#28268=CARTESIAN_POINT('Ctrl Pts',(18.8340674097308,33.1140517459358,-7.87239564088531));
#28269=CARTESIAN_POINT('Ctrl Pts',(20.3206839976297,32.8303872566008,1.94072373947406));
#28270=CARTESIAN_POINT('Ctrl Pts',(17.0034870942043,32.5467227672655,11.2950497442454));
#28271=CARTESIAN_POINT('Ctrl Pts',(9.66664314302491,32.2630582779305,17.9792305213566));
#28272=CARTESIAN_POINT('Ctrl Pts',(0.0446270390856308,31.9793937885952,
20.4130908725821));
#28273=CARTESIAN_POINT('Ctrl Pts',(-9.58799343370268,31.6957292992602,18.0213273453348));
#28274=CARTESIAN_POINT('Ctrl Pts',(-16.9538986553872,31.4120648099249,11.3692298036081));
#28275=CARTESIAN_POINT('Ctrl Pts',(-20.3121095021436,31.1284003205899,2.02960514964943));
#28276=CARTESIAN_POINT('Ctrl Pts',(-18.8680961779327,30.8447358312547,-7.79014778567339));
#28277=CARTESIAN_POINT('Ctrl Pts',(-12.9645164222397,30.5610713419195,-15.7676464364222));
#28278=CARTESIAN_POINT('Ctrl Pts',(-3.99435877262015,30.2774068525844,-20.0190370340731));
#28279=CARTESIAN_POINT('Ctrl Pts',(2.61248231763768,30.0882971930276,-19.6957920450376));
#28280=CARTESIAN_POINT('Ctrl Pts',(5.68453878451291,29.9937423632492,-18.7651731818414));
#28281=CARTESIAN_POINT('Ctrl Pts',(2.35186803664952,53.8169203357015,19.4709214507763));
#28282=CARTESIAN_POINT('Ctrl Pts',(-0.835728231649532,53.7223655059232,
19.8559471824094));
#28283=CARTESIAN_POINT('Ctrl Pts',(-7.40054556370451,53.5332558463665,19.0307122490736));
#28284=CARTESIAN_POINT('Ctrl Pts',(-15.5017371483404,53.2495913570312,13.2895770872723));
#28285=CARTESIAN_POINT('Ctrl Pts',(-19.9368123714836,52.9659268676962,4.40843491954487));
#28286=CARTESIAN_POINT('Ctrl Pts',(-19.6595500301255,52.682262378361,-5.51566214186331));
#28287=CARTESIAN_POINT('Ctrl Pts',(-14.7343917686363,52.3985978890259,-14.1354555298595));
#28288=CARTESIAN_POINT('Ctrl Pts',(-6.3262002033585,52.1149333996907,-19.4138195597816));
#28289=CARTESIAN_POINT('Ctrl Pts',(3.57760114770736,51.8312689103556,-20.1026461221598));
#28290=CARTESIAN_POINT('Ctrl Pts',(12.6356091391944,51.5476044210204,-16.0392469268364));
#28291=CARTESIAN_POINT('Ctrl Pts',(18.706575861892,51.2639399316853,-8.18413602032115));
#28292=CARTESIAN_POINT('Ctrl Pts',(20.3552864600137,50.98027544235,1.60569624796426));
#28293=CARTESIAN_POINT('Ctrl Pts',(17.1920025198992,50.6966109530149,11.0159474565449));
#28294=CARTESIAN_POINT('Ctrl Pts',(9.96451717205493,50.4129464636797,17.8220196838587));
#28295=CARTESIAN_POINT('Ctrl Pts',(0.381416206021541,50.1292819743447,20.4149586840892));
#28296=CARTESIAN_POINT('Ctrl Pts',(-9.29185249869818,49.8456174850094,18.18178989617));
#28297=CARTESIAN_POINT('Ctrl Pts',(-16.7685220060165,49.5619529956743,11.6504368106559));
#28298=CARTESIAN_POINT('Ctrl Pts',(-20.2811042716596,49.2782885063392,2.36491412602784));
#28299=CARTESIAN_POINT('Ctrl Pts',(-18.999222715934,48.9946240170041,-7.47967540070289));
#28300=CARTESIAN_POINT('Ctrl Pts',(-13.2259149555241,48.7109595276689,-15.5560657764083));
#28301=CARTESIAN_POINT('Ctrl Pts',(-4.32599391300361,48.4272950383338,-19.9549939872915));
#28302=CARTESIAN_POINT('Ctrl Pts',(5.59659435599133,48.1436305489987,-19.6365511272388));
#28303=CARTESIAN_POINT('Ctrl Pts',(14.1961447789205,47.8599660596635,-14.6760172365503));
#28304=CARTESIAN_POINT('Ctrl Pts',(19.4397190995403,47.5763015703284,-6.24606514822754));
#28305=CARTESIAN_POINT('Ctrl Pts',(20.0877335925167,47.2926370809931,3.66046003101415));
#28306=CARTESIAN_POINT('Ctrl Pts',(15.9869972882849,47.0089725916581,12.7016505310532));
#28307=CARTESIAN_POINT('Ctrl Pts',(8.1069264091395,46.7253081023228,18.7401641591884));
#28308=CARTESIAN_POINT('Ctrl Pts',(-1.68962614120521,46.4416436129877,20.3484931141353));
#28309=CARTESIAN_POINT('Ctrl Pts',(-11.0867501821699,46.1579791236525,17.1464275845524));
#28310=CARTESIAN_POINT('Ctrl Pts',(-17.8629606435048,45.8743146343175,9.89093754720224));
#28311=CARTESIAN_POINT('Ctrl Pts',(-20.4163578047457,45.5906501449824,0.297224666641401));
#28312=CARTESIAN_POINT('Ctrl Pts',(-18.1433172327772,45.3069856556472,-9.36675228160036));
#28313=CARTESIAN_POINT('Ctrl Pts',(-11.5811869154352,45.023321166312,-16.8164240593439));
#28314=CARTESIAN_POINT('Ctrl Pts',(-2.28125791437836,44.7396566769769,-20.2906843364653));
#28315=CARTESIAN_POINT('Ctrl Pts',(7.557961658606,44.4559921876418,-18.9682161544255));
#28316=CARTESIAN_POINT('Ctrl Pts',(15.6104751166106,44.1723276983066,-13.1616516876741));
#28317=CARTESIAN_POINT('Ctrl Pts',(19.9726640389233,43.8886632089715,-4.24366583301215));
#28318=CARTESIAN_POINT('Ctrl Pts',(19.6133046678369,43.6049987196362,5.67752485864902));
#28319=CARTESIAN_POINT('Ctrl Pts',(14.6173497478612,43.321334230301,14.256545684796));
#28320=CARTESIAN_POINT('Ctrl Pts',(6.16584565219571,43.037669740966,19.465311605707));
#28321=CARTESIAN_POINT('Ctrl Pts',(-3.74326760165467,42.7540052516307,20.0724676155269));
#28322=CARTESIAN_POINT('Ctrl Pts',(-12.7674704238328,42.4703407622956,15.9344817138973));
#28323=CARTESIAN_POINT('Ctrl Pts',(-18.7734365163896,42.1866762729606,8.0295759464037));
#28324=CARTESIAN_POINT('Ctrl Pts',(-20.3413523332071,41.9030117836254,-1.7735258019853));
#28325=CARTESIAN_POINT('Ctrl Pts',(-17.1005617497612,41.6193472942903,-11.1573651171133));
#28326=CARTESIAN_POINT('Ctrl Pts',(-9.81718936609107,41.3356828049551,-17.9035974447674));
#28327=CARTESIAN_POINT('Ctrl Pts',(-0.213028248023332,41.05201831562,-20.41740991114));
#28328=CARTESIAN_POINT('Ctrl Pts',(9.44149286002567,40.7683538262848,-18.1045359257855));
#28329=CARTESIAN_POINT('Ctrl Pts',(16.8640400854962,40.4846893369497,-11.5117401164529));
#28330=CARTESIAN_POINT('Ctrl Pts',(20.2999193566913,40.2010248476145,-2.19756288324188));
#28331=CARTESIAN_POINT('Ctrl Pts',(18.9368870050839,39.9173603582794,7.63611937247311));
#28332=CARTESIAN_POINT('Ctrl Pts',(13.0971645961613,39.6336958689442,15.6646189885051));
#28333=CARTESIAN_POINT('Ctrl Pts',(4.16126558171192,39.350031379609,19.9899944290244));
#28334=CARTESIAN_POINT('Ctrl Pts',(-5.75835880695092,39.0663668902739,19.5897246628022));
#28335=CARTESIAN_POINT('Ctrl Pts',(-14.3167041421641,38.7827024009388,14.558433673293));
#28336=CARTESIAN_POINT('Ctrl Pts',(-19.4905730811527,38.4990379116037,6.08552129914113));
#28337=CARTESIAN_POINT('Ctrl Pts',(-20.0568602829488,38.2153734222685,-3.82601151385237));
#28338=CARTESIAN_POINT('Ctrl Pts',(-15.8816951549476,37.9317089329334,-12.8330731907587));
#28339=CARTESIAN_POINT('Ctrl Pts',(-7.95208893137916,37.6480444435982,-18.8063896094275));
#28340=CARTESIAN_POINT('Ctrl Pts',(1.85739530188323,37.3643799542631,-20.3338656237715));
#28341=CARTESIAN_POINT('Ctrl Pts',(11.2277903080687,37.0807154649279,-17.0544050999903));
#28342=CARTESIAN_POINT('Ctrl Pts',(17.9439297743379,36.7970509755928,-9.74327423211832));
#28343=CARTESIAN_POINT('Ctrl Pts',(20.4181147958306,36.5133864862576,-0.128828206773863));
#28344=CARTESIAN_POINT('Ctrl Pts',(18.0654467295916,36.2297219969225,9.51607287515306));
#28345=CARTESIAN_POINT('Ctrl Pts',(11.4420975477109,35.9460575075872,16.9113693183094));
#28346=CARTESIAN_POINT('Ctrl Pts',(2.11383047832578,35.6623930182522,20.308809154332));
#28347=CARTESIAN_POINT('Ctrl Pts',(-7.71414722191097,35.378728528917,18.905235809343));
#28348=CARTESIAN_POINT('Ctrl Pts',(-15.7184964718176,35.0950640395819,13.0324547770618));
#28349=CARTESIAN_POINT('Ctrl Pts',(-20.006984852839,34.8113995502467,4.07879455327383));
#28350=CARTESIAN_POINT('Ctrl Pts',(-19.5658115376498,34.5277350609116,-5.83909480780952));
#28351=CARTESIAN_POINT('Ctrl Pts',(-14.4992699637004,34.2440705715764,-14.3766191667262));
#28352=CARTESIAN_POINT('Ctrl Pts',(-6.00509355793826,33.9604060822413,-19.5155030180225));
#28353=CARTESIAN_POINT('Ctrl Pts',(3.90869056586123,33.6767415929061,-20.0409120165633));
#28354=CARTESIAN_POINT('Ctrl Pts',(12.8984573068486,33.393077103571,-15.8286381975024));
#28355=CARTESIAN_POINT('Ctrl Pts',(18.8390236931527,33.1094126142358,-7.87446730251712));
#28356=CARTESIAN_POINT('Ctrl Pts',(20.3260314896307,32.8257481249007,1.94123445067361));
#28357=CARTESIAN_POINT('Ctrl Pts',(17.0079616531857,32.5420836355655,11.2980220959072));
#28358=CARTESIAN_POINT('Ctrl Pts',(9.66918696430926,32.2584191462305,17.9839618479286));
#28359=CARTESIAN_POINT('Ctrl Pts',(0.0446387949955499,31.9747546568951,
20.4184626860802));
#28360=CARTESIAN_POINT('Ctrl Pts',(-9.59051658801136,31.6910901675601,18.0260697460044));
#28361=CARTESIAN_POINT('Ctrl Pts',(-16.9583601139928,31.4074256782248,11.3722216858637));
#28362=CARTESIAN_POINT('Ctrl Pts',(-20.3174548346148,31.1237611888899,2.03013923009681));
#28363=CARTESIAN_POINT('Ctrl Pts',(-18.8730612251852,30.8400966995547,-7.79219776225003));
#28364=CARTESIAN_POINT('Ctrl Pts',(-12.9679284853489,30.5564322102195,-15.7717958575954));
#28365=CARTESIAN_POINT('Ctrl Pts',(-3.99540909092099,30.2727677208844,-20.0243049703027));
#28366=CARTESIAN_POINT('Ctrl Pts',(2.61316846193303,30.0836580613276,-19.7009753762946));
#28367=CARTESIAN_POINT('Ctrl Pts',(5.68603466549838,29.9891032315492,-18.7701112193526));
#28368=CARTESIAN_POINT('Ctrl Pts',(2.35248676567306,53.8122812040015,19.4760438573182));
#28369=CARTESIAN_POINT('Ctrl Pts',(-0.835949472048931,53.7177263742231,
19.8611710477982));
#28370=CARTESIAN_POINT('Ctrl Pts',(-7.40249170726399,53.5286167146664,19.035718929201));
#28371=CARTESIAN_POINT('Ctrl Pts',(-15.5058158295368,53.2449522253312,13.2930734039672));
#28372=CARTESIAN_POINT('Ctrl Pts',(-19.9420572724581,52.9612877359961,4.40959470916045));
#28373=CARTESIAN_POINT('Ctrl Pts',(-19.6647222792197,52.6776232466609,-5.51711323126738));
#28374=CARTESIAN_POINT('Ctrl Pts',(-14.7382681313176,52.3939587573258,-14.1391743717067));
#28375=CARTESIAN_POINT('Ctrl Pts',(-6.32786456239355,52.1102942679906,-19.4189270621828));
#28376=CARTESIAN_POINT('Ctrl Pts',(3.57854237668436,51.8266297786555,-20.1079348466254));
#28377=CARTESIAN_POINT('Ctrl Pts',(12.6389333843715,51.5429652893203,-16.0434666272831));
#28378=CARTESIAN_POINT('Ctrl Pts',(18.7114973024933,51.2593007999852,-8.18628915173532));
#28379=CARTESIAN_POINT('Ctrl Pts',(20.3606416485524,50.97563631065,1.60611868416694));
#28380=CARTESIAN_POINT('Ctrl Pts',(17.19652549519,50.6919718213149,11.0188455976376));
#28381=CARTESIAN_POINT('Ctrl Pts',(9.96713869623779,50.4083073319797,17.8267084070514));
#28382=CARTESIAN_POINT('Ctrl Pts',(0.38151655146859,50.1246428426446,20.4203295731073));
#28383=CARTESIAN_POINT('Ctrl Pts',(-9.29429705474246,49.8409783533094,18.1865732698431));
#28384=CARTESIAN_POINT('Ctrl Pts',(-16.7729335686945,49.5573138639743,11.6535018770193));
#28385=CARTESIAN_POINT('Ctrl Pts',(-20.2864399454939,49.2736493746391,2.36553630173456));
#28386=CARTESIAN_POINT('Ctrl Pts',(-19.0042211446896,48.989984885304,-7.4816431982948));
#28387=CARTESIAN_POINT('Ctrl Pts',(-13.2293945080778,48.7063203959688,-15.5601583589236));
#28388=CARTESIAN_POINT('Ctrl Pts',(-4.3271320212667,48.4226559066337,-19.9602438660632));
#28389=CARTESIAN_POINT('Ctrl Pts',(5.5980667413947,48.1389914172986,-19.6417172281645));
#28390=CARTESIAN_POINT('Ctrl Pts',(14.1998795853142,47.8553269279634,-14.6798782906499));
#28391=CARTESIAN_POINT('Ctrl Pts',(19.4448334167225,47.5716624386283,-6.24770840028006));
#28392=CARTESIAN_POINT('Ctrl Pts',(20.0930183932152,47.2879979492931,3.66142304665942));
#28393=CARTESIAN_POINT('Ctrl Pts',(15.9912032428313,47.004333459958,12.7049921569905));
#28394=CARTESIAN_POINT('Ctrl Pts',(8.10905922766536,46.7206689706228,18.7450944332872));
#28395=CARTESIAN_POINT('Ctrl Pts',(-1.69007065812247,46.4370044812877,20.3538465170029));
#28396=CARTESIAN_POINT('Ctrl Pts',(-11.0896669504969,46.1533399919525,17.1509385689327));
#28397=CARTESIAN_POINT('Ctrl Pts',(-17.8676601376735,45.8696755026174,9.8935397140129));
#28398=CARTESIAN_POINT('Ctrl Pts',(-20.4217290618606,45.5860110132823,0.297302862278477));
#28399=CARTESIAN_POINT('Ctrl Pts',(-18.1480904848286,45.3023465239471,-9.36921654262662));
#28400=CARTESIAN_POINT('Ctrl Pts',(-11.5842337631254,45.0186820346119,-16.8208482244296));
#28401=CARTESIAN_POINT('Ctrl Pts',(-2.28185808130925,44.7350175452768,-20.296022530655));
#28402=CARTESIAN_POINT('Ctrl Pts',(7.55995005221281,44.4513530559417,-18.9732064258026));
#28403=CARTESIAN_POINT('Ctrl Pts',(15.6145820134597,44.1676885666065,-13.1651143334578));
#28404=CARTESIAN_POINT('Ctrl Pts',(19.9779185664375,43.8840240772714,-4.24478228191636));
#28405=CARTESIAN_POINT('Ctrl Pts',(19.6184646529456,43.6003595879362,5.67901853573306));
#28406=CARTESIAN_POINT('Ctrl Pts',(14.6211953673681,43.316695098601,14.2602963818193));
#28407=CARTESIAN_POINT('Ctrl Pts',(6.16746779962503,43.0330306092659,19.4704326559187));
#28408=CARTESIAN_POINT('Ctrl Pts',(-3.74425240280926,42.7493661199307,20.0777483999609));
#28409=CARTESIAN_POINT('Ctrl Pts',(-12.7708293660599,42.4657016305956,15.9386738523334));
#28410=CARTESIAN_POINT('Ctrl Pts',(-18.7783755439784,42.1820371412605,8.03168841510866));
#28411=CARTESIAN_POINT('Ctrl Pts',(-20.3467038574354,41.8983726519253,-1.77399239172543));
#28412=CARTESIAN_POINT('Ctrl Pts',(-17.1050606674842,41.6147081625902,-11.1603004632384));
#28413=CARTESIAN_POINT('Ctrl Pts',(-9.81977213079062,41.331043673255,-17.9083076299081));
#28414=CARTESIAN_POINT('Ctrl Pts',(-0.213084292764702,41.0473791839199,
-20.4227814450494));
#28415=CARTESIAN_POINT('Ctrl Pts',(9.44397678424884,40.7637146945847,-18.1092989750195));
#28416=CARTESIAN_POINT('Ctrl Pts',(16.8684767776899,40.4800502052496,-11.5147686936652));
#28417=CARTESIAN_POINT('Ctrl Pts',(20.3052599804853,40.1963857159144,-2.19814103118507));
#28418=CARTESIAN_POINT('Ctrl Pts',(18.9418690342016,39.9127212265793,7.63812832827719));
#28419=CARTESIAN_POINT('Ctrl Pts',(13.1006102762966,39.6290567372441,15.6687401298467));
#28420=CARTESIAN_POINT('Ctrl Pts',(4.16236035226682,39.345392247909,19.9952535159209));
#28421=CARTESIAN_POINT('Ctrl Pts',(-5.75987375031193,39.0617277585738,19.5948784443426));
#28422=CARTESIAN_POINT('Ctrl Pts',(-14.320470666033,38.7780632692387,14.5622637928079));
#28423=CARTESIAN_POINT('Ctrl Pts',(-19.4957007773038,38.4943987799036,6.08712231436083));
#28424=CARTESIAN_POINT('Ctrl Pts',(-20.0621369613127,38.2107342905684,-3.82701808376861));
#28425=CARTESIAN_POINT('Ctrl Pts',(-15.8858734059811,37.9270698012333,-12.8364493921527));
#28426=CARTESIAN_POINT('Ctrl Pts',(-7.95418101433831,37.6434053118981,-18.8113373065124));
#28427=CARTESIAN_POINT('Ctrl Pts',(1.85788395651131,37.359740822563,-20.3392151783517));
#28428=CARTESIAN_POINT('Ctrl Pts',(11.2307441820728,37.0760763332278,-17.0588918745468));
#28429=CARTESIAN_POINT('Ctrl Pts',(17.9486505703482,36.7924118438927,-9.74583755078384));
#28430=CARTESIAN_POINT('Ctrl Pts',(20.4234865151855,36.5087473545575,-0.128862099666414));
#28431=CARTESIAN_POINT('Ctrl Pts',(18.0701994950065,36.2250828652224,9.5185764203311));
#28432=CARTESIAN_POINT('Ctrl Pts',(11.4451078029419,35.9414183758872,16.91581846216));
#28433=CARTESIAN_POINT('Ctrl Pts',(2.11438659744718,35.6577538865521,20.3141521169065));
#28434=CARTESIAN_POINT('Ctrl Pts',(-7.7161767057437,35.3740893972169,18.9102095114761));
#28435=CARTESIAN_POINT('Ctrl Pts',(-15.7226317875749,35.0904249078818,13.0358834329508));
#28436=CARTESIAN_POINT('Ctrl Pts',(-20.0122484096652,34.8067604185466,4.07986762686163));
#28437=CARTESIAN_POINT('Ctrl Pts',(-19.5709590280071,34.5230959292115,-5.84063099168422));
#28438=CARTESIAN_POINT('Ctrl Pts',(-14.5030845180251,34.2394314398763,-14.3804014533863));
#28439=CARTESIAN_POINT('Ctrl Pts',(-6.00667341384557,33.9557669505412,-19.5206372729111));
#28440=CARTESIAN_POINT('Ctrl Pts',(3.90971888766891,33.672102461206,-20.0461844991202));
#28441=CARTESIAN_POINT('Ctrl Pts',(12.9018507095002,33.3884379718709,-15.8328024900789));
#28442=CARTESIAN_POINT('Ctrl Pts',(18.8439799765745,33.1047734825357,-7.87653896414892));
#28443=CARTESIAN_POINT('Ctrl Pts',(20.3313789816317,32.8211089932007,1.94174516187317));
#28444=CARTESIAN_POINT('Ctrl Pts',(17.0124362121671,32.5374445038654,11.300994447569));
#28445=CARTESIAN_POINT('Ctrl Pts',(9.67173078559361,32.2537800145304,17.9886931745006));
#28446=CARTESIAN_POINT('Ctrl Pts',(0.0446505509054691,31.9701155251951,
20.4238344995783));
#28447=CARTESIAN_POINT('Ctrl Pts',(-9.59303974232004,31.6864510358601,18.0308121466739));
#28448=CARTESIAN_POINT('Ctrl Pts',(-16.9628215725985,31.4027865465248,11.3752135681193));
#28449=CARTESIAN_POINT('Ctrl Pts',(-20.322800167086,31.1191220571898,2.03067331054418));
#28450=CARTESIAN_POINT('Ctrl Pts',(-18.8780262724377,30.8354575678546,-7.79424773882668));
#28451=CARTESIAN_POINT('Ctrl Pts',(-12.9713405484581,30.5517930785194,-15.7759452787685));
#28452=CARTESIAN_POINT('Ctrl Pts',(-3.99645940922183,30.2681285891843,-20.0295729065324));
#28453=CARTESIAN_POINT('Ctrl Pts',(2.61385460622837,30.0790189296275,-19.7061587075517));
#28454=CARTESIAN_POINT('Ctrl Pts',(5.68753054648386,29.9844640998491,-18.7750492568638));
#28455=CARTESIAN_POINT('Ctrl Pts',(2.3531054946966,53.8076420723014,19.4811662638601));
#28456=CARTESIAN_POINT('Ctrl Pts',(-0.83617071244833,53.713087242523,19.8663949131869));
#28457=CARTESIAN_POINT('Ctrl Pts',(-7.40443785082346,53.5239775829663,19.0407256093285));
#28458=CARTESIAN_POINT('Ctrl Pts',(-15.5098945107332,53.2403130936311,13.2965697206621));
#28459=CARTESIAN_POINT('Ctrl Pts',(-19.9473021734326,52.956648604296,4.41075449877604));
#28460=CARTESIAN_POINT('Ctrl Pts',(-19.669894528314,52.6729841149608,-5.51856432067145));
#28461=CARTESIAN_POINT('Ctrl Pts',(-14.7421444939989,52.3893196256257,-14.1428932135538));
#28462=CARTESIAN_POINT('Ctrl Pts',(-6.3295289214286,52.1056551362905,-19.424034564584));
#28463=CARTESIAN_POINT('Ctrl Pts',(3.57948360566135,51.8219906469554,-20.113223571091));
#28464=CARTESIAN_POINT('Ctrl Pts',(12.6422576295486,51.5383261576202,-16.0476863277298));
#28465=CARTESIAN_POINT('Ctrl Pts',(18.7164187430947,51.2546616682851,-8.18844228314949));
#28466=CARTESIAN_POINT('Ctrl Pts',(20.3659968370911,50.9709971789499,1.60654112036962));
#28467=CARTESIAN_POINT('Ctrl Pts',(17.2010484704808,50.6873326896148,11.0217437387303));
#28468=CARTESIAN_POINT('Ctrl Pts',(9.96976022042066,50.4036682002796,17.831397130244));
#28469=CARTESIAN_POINT('Ctrl Pts',(0.38161689691564,50.1200037109445,20.4257004621254));
#28470=CARTESIAN_POINT('Ctrl Pts',(-9.29674161078674,49.8363392216093,18.1913566435161));
#28471=CARTESIAN_POINT('Ctrl Pts',(-16.7773451313725,49.5526747322742,11.6565669433827));
#28472=CARTESIAN_POINT('Ctrl Pts',(-20.2917756193281,49.269010242939,2.36615847744129));
#28473=CARTESIAN_POINT('Ctrl Pts',(-19.0092195734451,48.9853457536039,-7.48361099588671));
#28474=CARTESIAN_POINT('Ctrl Pts',(-13.2328740606314,48.7016812642687,-15.5642509414388));
#28475=CARTESIAN_POINT('Ctrl Pts',(-4.32827012952978,48.4180167749336,-19.965493744835));
#28476=CARTESIAN_POINT('Ctrl Pts',(5.59953912679806,48.1343522855985,-19.6468833290901));
#28477=CARTESIAN_POINT('Ctrl Pts',(14.2036143917079,47.8506877962633,-14.6837393447495));
#28478=CARTESIAN_POINT('Ctrl Pts',(19.4499477339046,47.5670233069282,-6.24935165233257));
#28479=CARTESIAN_POINT('Ctrl Pts',(20.0983031939136,47.283358817593,3.66238606230469));
#28480=CARTESIAN_POINT('Ctrl Pts',(15.9954091973776,46.9996943282579,12.7083337829279));
#28481=CARTESIAN_POINT('Ctrl Pts',(8.11119204619121,46.7160298389227,18.7500247073859));
#28482=CARTESIAN_POINT('Ctrl Pts',(-1.69051517503973,46.4323653495876,20.3591999198705));
#28483=CARTESIAN_POINT('Ctrl Pts',(-11.0925837188238,46.1487008602524,17.155449553313));
#28484=CARTESIAN_POINT('Ctrl Pts',(-17.8723596318423,45.8650363709173,9.89614188082356));
#28485=CARTESIAN_POINT('Ctrl Pts',(-20.4271003189756,45.5813718815822,0.297381057915561));
#28486=CARTESIAN_POINT('Ctrl Pts',(-18.1528637368801,45.297707392247,-9.37168080365289));
#28487=CARTESIAN_POINT('Ctrl Pts',(-11.5872806108155,45.0140429029118,-16.8252723895153));
#28488=CARTESIAN_POINT('Ctrl Pts',(-2.28245824824014,44.7303784135767,-20.3013607248448));
#28489=CARTESIAN_POINT('Ctrl Pts',(7.56193844581962,44.4467139242416,-18.9781966971797));
#28490=CARTESIAN_POINT('Ctrl Pts',(15.6186889103088,44.1630494349064,-13.1685769792415));
#28491=CARTESIAN_POINT('Ctrl Pts',(19.9831730939516,43.8793849455713,-4.24589873082056));
#28492=CARTESIAN_POINT('Ctrl Pts',(19.6236246380542,43.5957204562361,5.68051221281708));
#28493=CARTESIAN_POINT('Ctrl Pts',(14.6250409868751,43.3120559669009,14.2640470788426));
#28494=CARTESIAN_POINT('Ctrl Pts',(6.16908994705435,43.0283914775658,19.4755537061303));
#28495=CARTESIAN_POINT('Ctrl Pts',(-3.74523720396384,42.7447269882306,20.083029184395));
#28496=CARTESIAN_POINT('Ctrl Pts',(-12.774188308287,42.4610624988955,15.9428659907695));
#28497=CARTESIAN_POINT('Ctrl Pts',(-18.7833145715672,42.1773980095604,8.03380088381365));
#28498=CARTESIAN_POINT('Ctrl Pts',(-20.3520553816638,41.8937335202252,-1.77445898146556));
#28499=CARTESIAN_POINT('Ctrl Pts',(-17.1095595852073,41.6100690308901,-11.1632358093634));
#28500=CARTESIAN_POINT('Ctrl Pts',(-9.82235489549016,41.3264045415549,-17.9130178150487));
#28501=CARTESIAN_POINT('Ctrl Pts',(-0.213140337506071,41.0427400522198,
-20.4281529789587));
#28502=CARTESIAN_POINT('Ctrl Pts',(9.44646070847201,40.7590755628846,-18.1140620242536));
#28503=CARTESIAN_POINT('Ctrl Pts',(16.8729134698836,40.4754110735495,-11.5177972708775));
#28504=CARTESIAN_POINT('Ctrl Pts',(20.3106006042792,40.1917465842143,-2.19871917912825));
#28505=CARTESIAN_POINT('Ctrl Pts',(18.9468510633194,39.9080820948792,7.64013728408127));
#28506=CARTESIAN_POINT('Ctrl Pts',(13.1040559564319,39.624417605544,15.6728612711884));
#28507=CARTESIAN_POINT('Ctrl Pts',(4.16345512282173,39.3407531162089,20.0005126028173));
#28508=CARTESIAN_POINT('Ctrl Pts',(-5.76138869367294,39.0570886268737,19.6000322258829));
#28509=CARTESIAN_POINT('Ctrl Pts',(-14.3242371899018,38.7734241375386,14.5660939123227));
#28510=CARTESIAN_POINT('Ctrl Pts',(-19.500828473455,38.4897596482035,6.08872332958053));
#28511=CARTESIAN_POINT('Ctrl Pts',(-20.0674136396766,38.2060951588683,-3.82802465368487));
#28512=CARTESIAN_POINT('Ctrl Pts',(-15.8900516570147,37.9224306695332,-12.8398255935468));
#28513=CARTESIAN_POINT('Ctrl Pts',(-7.95627309729745,37.638766180198,-18.8162850035974));
#28514=CARTESIAN_POINT('Ctrl Pts',(1.8583726111394,37.3551016908629,-20.344564732932));
#28515=CARTESIAN_POINT('Ctrl Pts',(11.2336980560769,37.0714372015277,-17.0633786491032));
#28516=CARTESIAN_POINT('Ctrl Pts',(17.9533713663584,36.7877727121926,-9.74840086944935));
#28517=CARTESIAN_POINT('Ctrl Pts',(20.4288582345403,36.5041082228574,-0.128895992558966));
#28518=CARTESIAN_POINT('Ctrl Pts',(18.0749522604215,36.2204437335223,9.52107996550914));
#28519=CARTESIAN_POINT('Ctrl Pts',(11.4481180581729,35.9367792441871,16.9202676060106));
#28520=CARTESIAN_POINT('Ctrl Pts',(2.11494271656859,35.653114754852,20.3194950794811));
#28521=CARTESIAN_POINT('Ctrl Pts',(-7.71820618957644,35.3694502655168,18.9151832136093));
#28522=CARTESIAN_POINT('Ctrl Pts',(-15.7267671033322,35.0857857761817,13.0393120888398));
#28523=CARTESIAN_POINT('Ctrl Pts',(-20.0175119664913,34.8021212868465,4.08094070044942));
#28524=CARTESIAN_POINT('Ctrl Pts',(-19.5761065183645,34.5184567975114,-5.84216717555893));
#28525=CARTESIAN_POINT('Ctrl Pts',(-14.5068990723497,34.2347923081762,-14.3841837400463));
#28526=CARTESIAN_POINT('Ctrl Pts',(-6.00825326975288,33.9511278188411,-19.5257715277998));
#28527=CARTESIAN_POINT('Ctrl Pts',(3.91074720947659,33.6674633295059,-20.0514569816771));
#28528=CARTESIAN_POINT('Ctrl Pts',(12.9052441121519,33.3837988401708,-15.8369667826554));
#28529=CARTESIAN_POINT('Ctrl Pts',(18.8489362599963,33.1001343508356,-7.87861062578073));
#28530=CARTESIAN_POINT('Ctrl Pts',(20.3367264736328,32.8164698615006,1.94225587307272));
#28531=CARTESIAN_POINT('Ctrl Pts',(17.0169107711485,32.5328053721653,11.3039667992308));
#28532=CARTESIAN_POINT('Ctrl Pts',(9.67427460687796,32.2491408828303,17.9934245010726));
#28533=CARTESIAN_POINT('Ctrl Pts',(0.0446623068153865,31.965476393495,20.4292063130764));
#28534=CARTESIAN_POINT('Ctrl Pts',(-9.59556289662872,31.68181190416,18.0355545473434));
#28535=CARTESIAN_POINT('Ctrl Pts',(-16.9672830312041,31.3981474148247,11.3782054503749));
#28536=CARTESIAN_POINT('Ctrl Pts',(-20.3281454995571,31.1144829254897,2.03120739099156));
#28537=CARTESIAN_POINT('Ctrl Pts',(-18.8829913196902,30.8308184361545,-7.79629771540332));
#28538=CARTESIAN_POINT('Ctrl Pts',(-12.9747526115673,30.5471539468193,-15.7800946999417));
#28539=CARTESIAN_POINT('Ctrl Pts',(-3.99750972752267,30.2634894574842,-20.034840842762));
#28540=CARTESIAN_POINT('Ctrl Pts',(2.61454075052372,30.0743797979274,-19.7113420388087));
#28541=CARTESIAN_POINT('Ctrl Pts',(5.68902642746934,29.979824968149,-18.779987294375));
#28542=CARTESIAN_POINT('Ctrl Pts',(19.606632206363,41.9716616748704,7.12450418879818E-6));
#28543=CARTESIAN_POINT('Ctrl Pts',(19.6067908485426,41.9798911078555,-0.28040098197602));
#28544=CARTESIAN_POINT('Ctrl Pts',(19.6009819253396,41.9879808883372,-0.556101310879387));
#28545=CARTESIAN_POINT('Ctrl Pts',(19.5897769019718,41.9959290151952,-0.826858857960243));
#28546=CARTESIAN_POINT('Ctrl Pts',(19.5782840187202,42.0040813314422,-1.1045722348939));
#28547=CARTESIAN_POINT('Ctrl Pts',(19.5611143150462,42.0120846222957,-1.377085692593));
#28548=CARTESIAN_POINT('Ctrl Pts',(19.5388662116966,42.019936729903,-1.64419766058567));
#28549=CARTESIAN_POINT('Ctrl Pts',(19.5162768243427,42.0279092881701,-1.91540710334351));
#28550=CARTESIAN_POINT('Ctrl Pts',(19.4884521087065,42.035725989265,-2.18104826280193));
#28551=CARTESIAN_POINT('Ctrl Pts',(19.4559986625478,42.0433845769216,-2.44096080780406));
#28552=CARTESIAN_POINT('Ctrl Pts',(19.4227800163931,42.0512237417414,-2.70700167204339));
#28553=CARTESIAN_POINT('Ctrl Pts',(19.3847118978516,42.0588972489808,-2.96704074555985));
#28554=CARTESIAN_POINT('Ctrl Pts',(19.3424228500605,42.0664026829855,-3.22095620168956));
#28555=CARTESIAN_POINT('Ctrl Pts',(19.3252585955589,42.0694489842415,-3.32401526162474));
#28556=CARTESIAN_POINT('Ctrl Pts',(19.3073987361766,42.0724675974863,-3.42606608031165));
#28557=CARTESIAN_POINT('Ctrl Pts',(19.2888842398293,42.0754583614589,-3.52710269329183));
#28558=CARTESIAN_POINT('Ctrl Pts',(19.274388501643,42.0777999499478,-3.6062082904146));
#28559=CARTESIAN_POINT('Ctrl Pts',(19.2594914818805,42.0801244669775,-3.68469221317063));
#28560=CARTESIAN_POINT('Ctrl Pts',(19.2442154288333,42.0824318352305,-3.76255262586817));
#28561=CARTESIAN_POINT('Ctrl Pts',(19.1971851104147,42.0895355198872,-4.00226114154668));
#28562=CARTESIAN_POINT('Ctrl Pts',(19.1465648700773,42.0964766831457,-4.23605903527167));
#28563=CARTESIAN_POINT('Ctrl Pts',(19.0929784552682,42.1032553403891,-4.46391665813675));
#28564=CARTESIAN_POINT('Ctrl Pts',(19.0835637365051,42.1044462980556,-4.50394948072733));
#28565=CARTESIAN_POINT('Ctrl Pts',(19.0740573568426,42.1056322395321,-4.54379902131746));
#28566=CARTESIAN_POINT('Ctrl Pts',(19.0644625699136,42.1068131649132,-4.58346522047879));
#28567=CARTESIAN_POINT('Ctrl Pts',(19.0602217925272,42.1073351193545,-4.60099719087577));
#28568=CARTESIAN_POINT('Ctrl Pts',(19.0555297326334,42.1079087852133,-4.62026777348445));
#28569=CARTESIAN_POINT('Ctrl Pts',(19.0515218218396,42.1083961962187,-4.63663444961616));
#28570=CARTESIAN_POINT('Ctrl Pts',(19.0479446741875,42.108831221154,-4.65124206443328));
#28571=CARTESIAN_POINT('Ctrl Pts',(19.0449148398172,42.1091975358739,-4.66353699807268));
#28572=CARTESIAN_POINT('Ctrl Pts',(19.0432648185344,42.1093970491116,-4.67022470417304));
#28573=CARTESIAN_POINT('Ctrl Pts',(19.0397660790122,42.1098201011395,-4.68440545559105));
#28574=CARTESIAN_POINT('Ctrl Pts',(19.0359666549516,42.1102790078915,-4.69974235333263));
#28575=CARTESIAN_POINT('Ctrl Pts',(19.031858345923,42.110774022941,-4.7162333643678));
#28576=CARTESIAN_POINT('Ctrl Pts',(19.0236417278657,42.1117640530399,-4.74921538643815));
#28577=CARTESIAN_POINT('Ctrl Pts',(19.0141901522466,42.1128978641177,-4.78681402560262));
#28578=CARTESIAN_POINT('Ctrl Pts',(19.0034208936781,42.114175528324,-4.82900801732413));
#28579=CARTESIAN_POINT('Ctrl Pts',(18.9898721645802,42.1157829487512,-4.88209198403885));
#28580=CARTESIAN_POINT('Ctrl Pts',(18.9742392937633,42.1176180596169,-4.94245005424997));
#28581=CARTESIAN_POINT('Ctrl Pts',(18.9563126678417,42.1196808608128,-5.01002552844805));
#28582=CARTESIAN_POINT('Ctrl Pts',(18.9383743745187,42.1217450045664,-5.07764498360368));
#28583=CARTESIAN_POINT('Ctrl Pts',(18.918139266135,42.1240371351276,-5.15249141516383));
#28584=CARTESIAN_POINT('Ctrl Pts',(18.8953483566779,42.1265572529603,-5.2344898431761));
#28585=CARTESIAN_POINT('Ctrl Pts',(18.8725582743205,42.129077279336,-5.31648529540244));
#28586=CARTESIAN_POINT('Ctrl Pts',(18.8472124804935,42.1318252764361,-5.40563243502489));
#28587=CARTESIAN_POINT('Ctrl Pts',(18.8190043509971,42.1348012452977,-5.5018352456543));
#28588=CARTESIAN_POINT('Ctrl Pts',(18.7907879844347,42.137778083173,-5.59806614850155));
#28589=CARTESIAN_POINT('Ctrl Pts',(18.7597074998201,42.1409830259694,-5.70135709263913));
#28590=CARTESIAN_POINT('Ctrl Pts',(18.7254098533313,42.144416075298,-5.81158747495734));
#28591=CARTESIAN_POINT('Ctrl Pts',(18.691313336487,42.1478289924001,-5.9211714398131));
#28592=CARTESIAN_POINT('Ctrl Pts',(18.6540371097201,42.1514673485364,-6.03761394452648));
#28593=CARTESIAN_POINT('Ctrl Pts',(18.6131908650759,42.1553311458512,-6.16076857748059));
#28594=CARTESIAN_POINT('Ctrl Pts',(18.5719832026931,42.1592291310063,-6.28501291327814));
#28595=CARTESIAN_POINT('Ctrl Pts',(18.5271419813554,42.1633565645085,-6.4160890559517));
#28596=CARTESIAN_POINT('Ctrl Pts',(18.4782238592882,42.1677134491364,-6.55381337706293));
#28597=CARTESIAN_POINT('Ctrl Pts',(18.4293057372212,42.1720703337642,-6.69153769817389));
#28598=CARTESIAN_POINT('Ctrl Pts',(18.3763105481698,42.1766566695177,-6.83591056338656));
#28599=CARTESIAN_POINT('Ctrl Pts',(18.3187545395317,42.181472459754,-6.98670971577646));
#28600=CARTESIAN_POINT('Ctrl Pts',(18.3102234494924,42.1821862677662,-7.00906152885947));
#28601=CARTESIAN_POINT('Ctrl Pts',(18.3015920891194,42.1829051168672,-7.03155445162182));
#28602=CARTESIAN_POINT('Ctrl Pts',(18.2928588111427,42.183629007069,-7.05418768019472));
#28603=CARTESIAN_POINT('Ctrl Pts',(18.2811954012975,42.1845957721405,-7.08441466044962));
#28604=CARTESIAN_POINT('Ctrl Pts',(18.2693502136769,42.1855715284995,-7.11489189222936));
#28605=CARTESIAN_POINT('Ctrl Pts',(18.2573192743081,42.1865562761754,-7.14561739980643));
#28606=CARTESIAN_POINT('Ctrl Pts',(18.2513038046237,42.1870486500134,-7.16098015359483));
#28607=CARTESIAN_POINT('Ctrl Pts',(18.2450878678957,42.1875556959253,-7.17679139620155));
#28608=CARTESIAN_POINT('Ctrl Pts',(18.2398462727402,42.1879821171445,-7.19008322505398));
#28609=CARTESIAN_POINT('Ctrl Pts',(18.2346046775845,42.1884085383638,-7.20337505390678));
#28610=CARTESIAN_POINT('Ctrl Pts',(18.2293664830708,42.1888334994821,-7.21661605363503));
#28611=CARTESIAN_POINT('Ctrl Pts',(18.2241319995802,42.1892570028757,-7.22980630636252));
#28612=CARTESIAN_POINT('Ctrl Pts',(18.203194065618,42.1909510164499,-7.28256731727156));
#28613=CARTESIAN_POINT('Ctrl Pts',(18.182315526462,42.1926216848039,-7.33451638414872));
#28614=CARTESIAN_POINT('Ctrl Pts',(18.161515608321,42.1942690086866,-7.38565895333307));
#28615=CARTESIAN_POINT('Ctrl Pts',(18.0987435037872,42.1992404699331,-7.54000219051383));
#28616=CARTESIAN_POINT('Ctrl Pts',(18.0366913626323,42.2039993160026,-7.68699963133625));
#28617=CARTESIAN_POINT('Ctrl Pts',(17.9758521453821,42.2085455438752,-7.82680581534206));
#28618=CARTESIAN_POINT('Ctrl Pts',(17.9143816686623,42.2131389427917,-7.96806260935798));
#28619=CARTESIAN_POINT('Ctrl Pts',(17.8541493530635,42.2175152884254,-8.10197847626626));
#28620=CARTESIAN_POINT('Ctrl Pts',(17.7956103603499,42.2216745780988,-8.22871609138089));
#28621=CARTESIAN_POINT('Ctrl Pts',(17.736026668102,42.2259080953559,-8.35771549340645));
#28622=CARTESIAN_POINT('Ctrl Pts',(17.6781972848005,42.2299167402667,-8.47927848672763));
#28623=CARTESIAN_POINT('Ctrl Pts',(17.6225475731168,42.233700510475,-8.59357484416977));
#28624=CARTESIAN_POINT('Ctrl Pts',(17.5669529088821,42.2374805378626,-8.70775814221386));
#28625=CARTESIAN_POINT('Ctrl Pts',(17.5135334586235,42.24103613521,-8.81468947756795));
#28626=CARTESIAN_POINT('Ctrl Pts',(17.4626606191733,42.2443673006378,-8.91453152051843));
#28627=CARTESIAN_POINT('Ctrl Pts',(17.411547845367,42.2477141770234,-9.01484445395863));
#28628=CARTESIAN_POINT('Ctrl Pts',(17.3630056763832,42.2508344994957,-9.10800134823271));
#28629=CARTESIAN_POINT('Ctrl Pts',(17.3173592292171,42.2537282666252,-9.19415609695193));
#28630=CARTESIAN_POINT('Ctrl Pts',(17.2720063755771,42.2566034213249,-9.27975670667369));
#28631=CARTESIAN_POINT('Ctrl Pts',(17.2295119547117,42.2592549256739,-9.3584451729742));
#28632=CARTESIAN_POINT('Ctrl Pts',(17.190146032689,42.2616827787371,-9.43035781483017));
#28633=CARTESIAN_POINT('Ctrl Pts',(17.1708346815882,42.2628737866068,-9.46563528844472));
#28634=CARTESIAN_POINT('Ctrl Pts',(17.1522754703317,42.2640109729754,-9.49928192113863));
#28635=CARTESIAN_POINT('Ctrl Pts',(17.1344961104997,42.2650943377733,-9.53131227982851));
#28636=CARTESIAN_POINT('Ctrl Pts',(17.12864130603,42.2654510935351,-9.54185998733857));
#28637=CARTESIAN_POINT('Ctrl Pts',(17.1228710473851,42.2658020128452,-9.55223241620291));
#28638=CARTESIAN_POINT('Ctrl Pts',(17.117186259976,42.2661470957015,-9.56243006059542));
#28639=CARTESIAN_POINT('Ctrl Pts',(17.1124977908593,42.2664316991877,-9.57084046143483));
#28640=CARTESIAN_POINT('Ctrl Pts',(17.1047632568817,42.2669005310631,-9.58469305185302));
#28641=CARTESIAN_POINT('Ctrl Pts',(17.0973246613516,42.267350157738,-9.5979717873142));
#28642=CARTESIAN_POINT('Ctrl Pts',(17.0957439302831,42.2674457051907,-9.60079357129327));
#28643=CARTESIAN_POINT('Ctrl Pts',(17.094176732216,42.2675403853761,-9.60358953588926));
#28644=CARTESIAN_POINT('Ctrl Pts',(17.0926554343376,42.2676322460964,-9.60630211628991));
#28645=CARTESIAN_POINT('Ctrl Pts',(17.0752950082749,42.2686805228774,-9.63725696882189));
#28646=CARTESIAN_POINT('Ctrl Pts',(17.0577401171639,42.269734709582,-9.66836131906753));
#28647=CARTESIAN_POINT('Ctrl Pts',(17.0399877954551,42.2707948161549,-9.69961287107148));
#28648=CARTESIAN_POINT('Ctrl Pts',(17.0044831520372,42.2729150293008,-9.76211597507988));
#28649=CARTESIAN_POINT('Ctrl Pts',(16.9681888066113,42.2750588963022,-9.82520789850271));
#28650=CARTESIAN_POINT('Ctrl Pts',(16.9310807565526,42.277226419981,-9.88886938894333));
#28651=CARTESIAN_POINT('Ctrl Pts',(16.834669657836,42.2828579026119,-10.0542694633102));
#28652=CARTESIAN_POINT('Ctrl Pts',(16.7327669268638,42.2886490723605,-10.2235176773604));
#28653=CARTESIAN_POINT('Ctrl Pts',(16.6249408848762,42.2945999356754,-10.396243747983));
#28654=CARTESIAN_POINT('Ctrl Pts',(16.518685052565,42.300464139933,-10.5664545065115));
#28655=CARTESIAN_POINT('Ctrl Pts',(16.4066769936843,42.3064834205895,-10.7400427554182));
#28656=CARTESIAN_POINT('Ctrl Pts',(16.2884906100237,42.3126577927549,-10.9166058543791));
#28657=CARTESIAN_POINT('Ctrl Pts',(16.1729048541619,42.318696301182,-11.0892837773225));
#28658=CARTESIAN_POINT('Ctrl Pts',(16.0514095090457,42.3248831508322,-11.2648071827097));
#28659=CARTESIAN_POINT('Ctrl Pts',(15.923596041353,42.3312183640599,-11.4427507900221));
#28660=CARTESIAN_POINT('Ctrl Pts',(15.855315774562,42.3346027495803,-11.5378114843322));
#28661=CARTESIAN_POINT('Ctrl Pts',(15.7852322301482,42.3380294765674,-11.6335620342177));
#28662=CARTESIAN_POINT('Ctrl Pts',(15.7132821785315,42.3414985493818,-11.7299315339499));
#28663=CARTESIAN_POINT('Ctrl Pts',(15.6863672934045,42.3427962509706,-11.7659811816814));
#28664=CARTESIAN_POINT('Ctrl Pts',(15.6612592155246,42.3440007094441,-11.7993561838455));
#28665=CARTESIAN_POINT('Ctrl Pts',(15.6368111321072,42.34516942846,-11.8316566012981));
#28666=CARTESIAN_POINT('Ctrl Pts',(15.6124007390088,42.3463363457234,-11.8639072229031));
#28667=CARTESIAN_POINT('Ctrl Pts',(15.5886478680682,42.3474676336431,-11.8950863049125));
#28668=CARTESIAN_POINT('Ctrl Pts',(15.5643698511009,42.3486205305736,-11.9267556391752));
#28669=CARTESIAN_POINT('Ctrl Pts',(15.4761321793258,42.3528106973851,-12.0418568159221));
#28670=CARTESIAN_POINT('Ctrl Pts',(15.3864761372723,42.3570171149042,-12.1561388869474));
#28671=CARTESIAN_POINT('Ctrl Pts',(15.2954048873094,42.3612397744405,-12.2695604157536));
#28672=CARTESIAN_POINT('Ctrl Pts',(15.0219562268382,42.3739186450425,-12.6101175634075));
#28673=CARTESIAN_POINT('Ctrl Pts',(14.7357458350404,42.3867439311592,-12.9429190111827));
#28674=CARTESIAN_POINT('Ctrl Pts',(14.4372576442234,42.3997155244527,-13.26711914732));
#28675=CARTESIAN_POINT('Ctrl Pts',(14.2876906570468,42.4062153532147,-13.4295699212404));
#28676=CARTESIAN_POINT('Ctrl Pts',(14.1350415073392,42.4127519201972,-13.5898604927395));
#28677=CARTESIAN_POINT('Ctrl Pts',(13.9793746426482,42.419325229772,-13.747881055477));
#28678=CARTESIAN_POINT('Ctrl Pts',(13.8815942509901,42.4234541803101,-13.847139896112));
#28679=CARTESIAN_POINT('Ctrl Pts',(13.7834443549047,42.427556357956,-13.9446657709086));
#28680=CARTESIAN_POINT('Ctrl Pts',(13.6845438136827,42.4316490669887,-14.0409023245111));
#28681=CARTESIAN_POINT('Ctrl Pts',(13.5856432724607,42.4357417760214,-14.1371388781136));
#28682=CARTESIAN_POINT('Ctrl Pts',(13.485991905873,42.4398250164461,-14.2320861896222));
#28683=CARTESIAN_POINT('Ctrl Pts',(13.3851714862591,42.443916092234,-14.3261513158636));
#28684=CARTESIAN_POINT('Ctrl Pts',(13.3518089388424,42.4452698726535,-14.3572784649719));
#28685=CARTESIAN_POINT('Ctrl Pts',(13.3183180877857,42.4466245110569,-14.3883087102153));
#28686=CARTESIAN_POINT('Ctrl Pts',(13.2846829305423,42.4479806344503,-14.4192558908382));
#28687=CARTESIAN_POINT('Ctrl Pts',(13.0477592998668,42.4575330701859,-14.63724560735));
#28688=CARTESIAN_POINT('Ctrl Pts',(12.8054852772651,42.4670900690878,-14.8494509914895));
#28689=CARTESIAN_POINT('Ctrl Pts',(12.5581750450788,42.4766516490111,-15.0556346004009));
#28690=CARTESIAN_POINT('Ctrl Pts',(12.0635545807063,42.4957748088576,-15.4680018182236));
#28691=CARTESIAN_POINT('Ctrl Pts',(11.5487892990835,42.5149162568838,-15.8562819609627));
#28692=CARTESIAN_POINT('Ctrl Pts',(11.0163920709103,42.5340760357073,-16.2185747069112));
#28693=CARTESIAN_POINT('Ctrl Pts',(10.6353705148417,42.5477881445519,-16.4778573224262));
#28694=CARTESIAN_POINT('Ctrl Pts',(10.2454480119883,42.5615240117449,-16.7237695193298));
#28695=CARTESIAN_POINT('Ctrl Pts',(9.84736753296617,42.5751800603916,-16.9556061707749));
#28696=CARTESIAN_POINT('Ctrl Pts',(9.45356001966071,42.5886895260463,-17.1849543051595));
#28697=CARTESIAN_POINT('Ctrl Pts',(9.05176819181745,42.6021208334978,-17.4005273597583));
#28698=CARTESIAN_POINT('Ctrl Pts',(8.64271913070732,42.6153737661738,-17.6015927422434));
#28699=CARTESIAN_POINT('Ctrl Pts',(8.30973279597947,42.6261623142863,-17.7652699905732));
#28700=CARTESIAN_POINT('Ctrl Pts',(7.97193729073906,42.636832628536,-17.9193324239124));
#28701=CARTESIAN_POINT('Ctrl Pts',(7.6297322402804,42.6473311654113,-18.0633603936944));
#28702=CARTESIAN_POINT('Ctrl Pts',(7.62895165857856,42.6473551129415,-18.0636889265364));
#28703=CARTESIAN_POINT('Ctrl Pts',(7.62817105420675,42.6473790598081,-18.0640174073195));
#28704=CARTESIAN_POINT('Ctrl Pts',(7.6273904271709,42.6474030060111,-18.0643458360391));
#28705=CARTESIAN_POINT('Ctrl Pts',(7.55394715561197,42.6496559224634,-18.0952452009498));
#28706=CARTESIAN_POINT('Ctrl Pts',(7.4803032727537,42.6519029651538,-18.1256837249306));
#28707=CARTESIAN_POINT('Ctrl Pts',(7.40646483024765,42.654144141478,-18.1556601913832));
#28708=CARTESIAN_POINT('Ctrl Pts',(7.39713692152199,42.6544272661957,-18.159447077096));
#28709=CARTESIAN_POINT('Ctrl Pts',(7.39504657480164,42.6544906554143,-18.1602918164554));
#28710=CARTESIAN_POINT('Ctrl Pts',(7.39159593569686,42.6545955771311,-18.1616895919863));
#28711=CARTESIAN_POINT('Ctrl Pts',(7.38814529659183,42.654700498848,-18.1630873675172));
#28712=CARTESIAN_POINT('Ctrl Pts',(7.38462610219126,42.6548076508264,-18.1645119304674));
#28713=CARTESIAN_POINT('Ctrl Pts',(7.38103830396966,42.6549170330838,-18.1659631598103));
#28714=CARTESIAN_POINT('Ctrl Pts',(7.37386270752674,42.6551357975985,-18.168865618496));
#28715=CARTESIAN_POINT('Ctrl Pts',(7.366412696601,42.6553634807259,-18.1718747449353));
#28716=CARTESIAN_POINT('Ctrl Pts',(7.35868786621991,42.6556000950964,-18.174989527161));
#28717=CARTESIAN_POINT('Ctrl Pts',(7.34323820545775,42.6560733238373,-18.1812190916124));
#28718=CARTESIAN_POINT('Ctrl Pts',(7.3266892797031,42.6565822375553,-18.1878713140227));
#28719=CARTESIAN_POINT('Ctrl Pts',(7.30903748465703,42.657126841765,-18.1949370961694));
#28720=CARTESIAN_POINT('Ctrl Pts',(7.2643926839759,42.6585042510501,-18.2128078246008));
#28721=CARTESIAN_POINT('Ctrl Pts',(7.21269418084853,42.6601099658634,-18.2333275098498));
#28722=CARTESIAN_POINT('Ctrl Pts',(7.15387173857082,42.6619439836691,-18.2563142937942));
#28723=CARTESIAN_POINT('Ctrl Pts',(7.09496540377561,42.6637806171495,-18.2793338614704));
#28724=CARTESIAN_POINT('Ctrl Pts',(7.02891463018318,42.6658462052974,-18.3048276079174));
#28725=CARTESIAN_POINT('Ctrl Pts',(6.95563363900932,42.6681407465403,-18.3325628137439));
#28726=CARTESIAN_POINT('Ctrl Pts',(6.88227786442667,42.6704376293675,-18.3603263234075));
#28727=CARTESIAN_POINT('Ctrl Pts',(6.80167690006451,42.6729639328219,-18.3903359107089));
#28728=CARTESIAN_POINT('Ctrl Pts',(6.71373224224434,42.6757196563049,-18.4223074062621));
#28729=CARTESIAN_POINT('Ctrl Pts',(6.62352356253904,42.6785463223377,-18.4551019667681));
#28730=CARTESIAN_POINT('Ctrl Pts',(6.52558798110931,42.6816143726859,-18.4899610264669));
#28731=CARTESIAN_POINT('Ctrl Pts',(6.41980937065238,42.6849238077734,-18.526521819243));
#28732=CARTESIAN_POINT('Ctrl Pts',(6.31687419568259,42.6881442819156,-18.5620998211205));
#28733=CARTESIAN_POINT('Ctrl Pts',(6.20651165735693,42.6915933378942,-18.5992891032193));
#28734=CARTESIAN_POINT('Ctrl Pts',(6.08860984352309,42.695270977085,-18.6377031015809));
#28735=CARTESIAN_POINT('Ctrl Pts',(5.96582272879697,42.6991010004795,-18.6777087967481));
#28736=CARTESIAN_POINT('Ctrl Pts',(5.83485822925669,42.7031789423732,-18.7190432628772));
#28737=CARTESIAN_POINT('Ctrl Pts',(5.69558983513767,42.7075048054406,-18.7612095706768));
#28738=CARTESIAN_POINT('Ctrl Pts',(5.55632144101891,42.7118306685079,-18.8033758784764));
#28739=CARTESIAN_POINT('Ctrl Pts',(5.40874869694903,42.7164044527488,-18.8463740986279));
#28740=CARTESIAN_POINT('Ctrl Pts',(5.25275136501286,42.7212261619797,-18.88964479407));
#28741=CARTESIAN_POINT('Ctrl Pts',(5.19356303093301,42.7230556095302,-18.9060625131804));
#28742=CARTESIAN_POINT('Ctrl Pts',(5.13316200463703,42.7249207480563,-18.9225188099512));
#28743=CARTESIAN_POINT('Ctrl Pts',(5.07154217593705,42.7268215735685,-18.9389807335627));
#28744=CARTESIAN_POINT('Ctrl Pts',(5.04073226158746,42.7277719863246,-18.9472116953683));
#28745=CARTESIAN_POINT('Ctrl Pts',(5.00961764465272,42.7287313303349,-18.9554440552858));
#28746=CARTESIAN_POINT('Ctrl Pts',(4.97819760238764,42.7296995908494,-18.9636735520019));
#28747=CARTESIAN_POINT('Ctrl Pts',(4.94930084907152,42.730590092046,-18.9712421521494));
#28748=CARTESIAN_POINT('Ctrl Pts',(4.91922323608967,42.7315165635862,-18.9790454594404));
#28749=CARTESIAN_POINT('Ctrl Pts',(4.89074347126544,42.7323933782926,-18.9863657355696));
#28750=CARTESIAN_POINT('Ctrl Pts',(4.88825659410397,42.7324699424946,-18.987004948275));
#28751=CARTESIAN_POINT('Ctrl Pts',(4.88578190873154,42.7325461280667,-18.9876405097368));
#28752=CARTESIAN_POINT('Ctrl Pts',(4.88332126991351,42.7326218779967,-18.9882719600384));
#28753=CARTESIAN_POINT('Ctrl Pts',(4.67461507955042,42.7390468271638,-19.0418302416814));
#28754=CARTESIAN_POINT('Ctrl Pts',(4.47094083662532,42.7452875454354,-19.0904512945796));
#28755=CARTESIAN_POINT('Ctrl Pts',(4.27254341772756,42.7513440289846,-19.1346850655562));
#28756=CARTESIAN_POINT('Ctrl Pts',(4.07048622134233,42.7575122346634,-19.1797348035957));
#28757=CARTESIAN_POINT('Ctrl Pts',(3.87390208499267,42.7634893458818,-19.2202340526441));
#28758=CARTESIAN_POINT('Ctrl Pts',(3.68300398624331,42.7692753590746,-19.256734257277));
#28759=CARTESIAN_POINT('Ctrl Pts',(3.48871837328088,42.7751640459036,-19.2938821632897));
#28760=CARTESIAN_POINT('Ctrl Pts',(3.30032212515574,42.7808547924065,-19.3268879931499));
#28761=CARTESIAN_POINT('Ctrl Pts',(3.11799670870195,42.7863475953366,-19.3563004795781));
#28762=CARTESIAN_POINT('Ctrl Pts',(2.92692918123988,42.7921037663361,-19.387123231379));
#28763=CARTESIAN_POINT('Ctrl Pts',(2.74252850924368,42.7976425567508,-19.4140001638831));
#28764=CARTESIAN_POINT('Ctrl Pts',(2.56495921124775,42.8029639634511,-19.4375229781927));
#28765=CARTESIAN_POINT('Ctrl Pts',(2.38896264703891,42.8082382383768,-19.4608374506028));
#28766=CARTESIAN_POINT('Ctrl Pts',(2.21967650423327,42.8132989632773,-19.4808569616259));
#28767=CARTESIAN_POINT('Ctrl Pts',(2.05722346110519,42.8181461357072,-19.4981171360651));
#28768=CARTESIAN_POINT('Ctrl Pts',(1.89299360929492,42.8230463234448,-19.5155660913804));
#28769=CARTESIAN_POINT('Ctrl Pts',(1.73574680808176,42.8277282617606,-19.5301951590701));
#28770=CARTESIAN_POINT('Ctrl Pts',(1.58557727275025,42.83219194875,-19.5425148846531));
#28771=CARTESIAN_POINT('Ctrl Pts',(1.43410038193345,42.8366944959894,-19.5549418640861));
#28772=CARTESIAN_POINT('Ctrl Pts',(1.2898241807872,42.8409749752273,-19.565019240776));
#28773=CARTESIAN_POINT('Ctrl Pts',(1.15281761747644,42.8450333851533,-19.5732256791269));
#28774=CARTESIAN_POINT('Ctrl Pts',(1.01457000937048,42.8491285573219,-19.5815064537531));
#28775=CARTESIAN_POINT('Ctrl Pts',(0.883724012283938,42.8529976188211,-19.5878823686694));
#28776=CARTESIAN_POINT('Ctrl Pts',(0.760327372137418,42.8566405689718,-19.5927973478578));
#28777=CARTESIAN_POINT('Ctrl Pts',(0.636574273901433,42.860294042578,-19.5977265250347));
#28778=CARTESIAN_POINT('Ctrl Pts',(0.520313314018033,42.8637200966047,-19.601186388216));
#28779=CARTESIAN_POINT('Ctrl Pts',(0.411574423851981,42.8669187310441,-19.6035753446658));
#28780=CARTESIAN_POINT('Ctrl Pts',(0.302605496402171,42.8701241321994,-19.6059693549566));
#28781=CARTESIAN_POINT('Ctrl Pts',(0.201190211858435,42.8731011505363,-19.6072879855055));
#28782=CARTESIAN_POINT('Ctrl Pts',(0.107344969988631,42.87584978673,-19.6078816421475));
#28783=CARTESIAN_POINT('Ctrl Pts',(0.022330250175989,42.8783397854898,-19.6084194376934));
#28784=CARTESIAN_POINT('Ctrl Pts',(-0.0564723309683313,42.880642359964,
-19.6083616752548));
#28785=CARTESIAN_POINT('Ctrl Pts',(-0.129057498905349,42.8827575111387,
-19.6079325854015));
#28786=CARTESIAN_POINT('Ctrl Pts',(-0.171319438720813,42.8839890353493,
-19.6076827524112));
#28787=CARTESIAN_POINT('Ctrl Pts',(-0.21147376758462,42.8851570225694,-19.6073063923258));
#28788=CARTESIAN_POINT('Ctrl Pts',(-0.249520168858812,42.8862614553274,
-19.6068423124267));
#28789=CARTESIAN_POINT('Ctrl Pts',(-0.268543369496187,42.8868136717065,
-19.6066102724771));
#28790=CARTESIAN_POINT('Ctrl Pts',(-0.28703958695376,42.8873500305367,-19.6063562737015));
#28791=CARTESIAN_POINT('Ctrl Pts',(-0.305008828318604,42.8878704922727,
-19.6060847496018));
#28792=CARTESIAN_POINT('Ctrl Pts',(-0.313993449001235,42.8881307231406,
-19.605948987552));
#28793=CARTESIAN_POINT('Ctrl Pts',(-0.322846325585624,42.8883869816871,
-19.6058088423565));
#28794=CARTESIAN_POINT('Ctrl Pts',(-0.331567459308953,42.8886392684064,
-19.6056648505104));
#28795=CARTESIAN_POINT('Ctrl Pts',(-0.335928026170618,42.8887654117661,
-19.6055928545874));
#28796=CARTESIAN_POINT('Ctrl Pts',(-0.34025565731144,42.8888905622911,-19.6055198968882));
#28797=CARTESIAN_POINT('Ctrl Pts',(-0.344550353021569,42.8890147199779,
-19.6054460429257));
#28798=CARTESIAN_POINT('Ctrl Pts',(-0.345624026949101,42.8890457593996,
-19.605427579435));
#28799=CARTESIAN_POINT('Ctrl Pts',(-0.34939543434917,42.8891547872063,-19.6053623150062));
#28800=CARTESIAN_POINT('Ctrl Pts',(-0.352151202167977,42.8892344569309,
-19.6053138528577));
#28801=CARTESIAN_POINT('Ctrl Pts',(-0.354906969987063,42.8893141266554,
-19.6052653907092));
#28802=CARTESIAN_POINT('Ctrl Pts',(-0.357662381251126,42.8893937880697,
-19.6052163526969));
#28803=CARTESIAN_POINT('Ctrl Pts',(-0.360417435804667,42.8894734411699,
-19.6051667392133));
#28804=CARTESIAN_POINT('Ctrl Pts',(-0.365927544911329,42.8896327473701,
-19.6050675122459));
#28805=CARTESIAN_POINT('Ctrl Pts',(-0.371436227175789,42.8897920203136,
-19.604965983393));
#28806=CARTESIAN_POINT('Ctrl Pts',(-0.376943479937175,42.8899512600424,
-19.6048621559432));
#28807=CARTESIAN_POINT('Ctrl Pts',(-0.553175568304464,42.8950469313627,
-19.6015396775487));
#28808=CARTESIAN_POINT('Ctrl Pts',(-0.72794384685965,42.900108564056,-19.5958634616591));
#28809=CARTESIAN_POINT('Ctrl Pts',(-0.901190422778236,42.9051361501247,
-19.5879379914288));
#28810=CARTESIAN_POINT('Ctrl Pts',(-1.20237174523753,42.9138763807061,-19.5741599205351));
#28811=CARTESIAN_POINT('Ctrl Pts',(-1.49895131483603,42.9225137140417,-19.5535846138708));
#28812=CARTESIAN_POINT('Ctrl Pts',(-1.79066665320911,42.9310481175337,-19.5267539842121));
#28813=CARTESIAN_POINT('Ctrl Pts',(-1.81825272077752,42.9318551735929,-19.5242167451118));
#28814=CARTESIAN_POINT('Ctrl Pts',(-1.84579532750765,42.9326613092067,-19.5216235607231));
#28815=CARTESIAN_POINT('Ctrl Pts',(-1.87329427486463,42.9334665243529,-19.5189748850271));
#28816=CARTESIAN_POINT('Ctrl Pts',(-2.16006161185806,42.9418635513442,-19.4913536940759));
#28817=CARTESIAN_POINT('Ctrl Pts',(-2.4420774701227,42.9501604770133,-19.4577005372761));
#28818=CARTESIAN_POINT('Ctrl Pts',(-2.7191538311314,42.9583572829255,-19.4186516976194));
#28819=CARTESIAN_POINT('Ctrl Pts',(-2.99958051111576,42.9666532020003,-19.3791306918494));
#28820=CARTESIAN_POINT('Ctrl Pts',(-3.27494765753086,42.9748465654224,-19.3340827110381));
#28821=CARTESIAN_POINT('Ctrl Pts',(-3.54510310661982,42.9829373662306,-19.2841344607834));
#28822=CARTESIAN_POINT('Ctrl Pts',(-3.82037811146654,42.9911814910084,-19.2332396708493));
#28823=CARTESIAN_POINT('Ctrl Pts',(-4.09024212526556,42.9993191290932,-19.177257145501));
#28824=CARTESIAN_POINT('Ctrl Pts',(-4.35457649242004,43.0073502861812,-19.1168158471765));
#28825=CARTESIAN_POINT('Ctrl Pts',(-4.48609575244465,43.0113461791434,-19.0867433487869));
#28826=CARTESIAN_POINT('Ctrl Pts',(-4.6162467621381,43.0153157124224,-19.0555665343181));
#28827=CARTESIAN_POINT('Ctrl Pts',(-4.7450185662175,43.0192588879354,-19.0233598072469));
#28828=CARTESIAN_POINT('Ctrl Pts',(-4.89140628119681,43.0237414876569,-18.9867472178947));
#28829=CARTESIAN_POINT('Ctrl Pts',(-5.03601156995069,43.0281900247185,-18.9488037176326));
#28830=CARTESIAN_POINT('Ctrl Pts',(-5.17882196490999,43.0326044946111,-18.9096354765034));
#28831=CARTESIAN_POINT('Ctrl Pts',(-5.2502271623897,43.0348117295575,-18.8900513559388));
#28832=CARTESIAN_POINT('Ctrl Pts',(-5.32118363205514,43.0370104634344,-18.8701610362218));
#28833=CARTESIAN_POINT('Ctrl Pts',(-5.39169023397698,43.039200676703,-18.8499774388302));
#28834=CARTESIAN_POINT('Ctrl Pts',(-5.42694353493789,43.0402957833373,-18.8398856401344));
#28835=CARTESIAN_POINT('Ctrl Pts',(-5.46208436869429,43.0413887608254,-18.8297205211254));
#28836=CARTESIAN_POINT('Ctrl Pts',(-5.49711260231147,43.0424796095265,-18.8194836847582));
#28837=CARTESIAN_POINT('Ctrl Pts',(-5.51462671912026,43.0430250338771,-18.8143652665745));
#28838=CARTESIAN_POINT('Ctrl Pts',(-5.53211268587681,43.0435699260899,-18.8092289189993));
#28839=CARTESIAN_POINT('Ctrl Pts',(-5.54957048739436,43.0441142861754,-18.8040748411481));
#28840=CARTESIAN_POINT('Ctrl Pts',(-5.55829938815287,43.0443864662182,-18.8014978022226));
#28841=CARTESIAN_POINT('Ctrl Pts',(-5.57070315678292,43.0447733309378,-18.7978267942668));
#28842=CARTESIAN_POINT('Ctrl Pts',(-5.5821173493435,43.0451293976683,-18.7944356513681));
#28843=CARTESIAN_POINT('Ctrl Pts',(-5.59353154190436,43.0454854643989,-18.7910445084692));
#28844=CARTESIAN_POINT('Ctrl Pts',(-5.60493254771453,43.0458411684292,-18.787646020151));
#28845=CARTESIAN_POINT('Ctrl Pts',(-5.61632025219864,43.0461965455979,-18.7842403263214));
#28846=CARTESIAN_POINT('Ctrl Pts',(-5.86525196337966,43.0539649810046,-18.7097929085874));
#28847=CARTESIAN_POINT('Ctrl Pts',(-6.10785153486119,43.0615685910788,-18.6318867548133));
#28848=CARTESIAN_POINT('Ctrl Pts',(-6.34411191579404,43.0690073582978,-18.5511483688519));
#28849=CARTESIAN_POINT('Ctrl Pts',(-6.58623563382725,43.0766307353937,-18.4684062767593));
#28850=CARTESIAN_POINT('Ctrl Pts',(-6.82170177352316,43.0840809861863,-18.3826896857872));
#28851=CARTESIAN_POINT('Ctrl Pts',(-7.05054077135286,43.0913580978425,-18.2946323730744));
#28852=CARTESIAN_POINT('Ctrl Pts',(-7.25216620622357,43.0977698144475,-18.2170468472782));
#28853=CARTESIAN_POINT('Ctrl Pts',(-7.44864767158646,43.1040471229282,-18.1376435739443));
#28854=CARTESIAN_POINT('Ctrl Pts',(-7.64002780982606,43.1101900184248,-18.0568306759803));
#28855=CARTESIAN_POINT('Ctrl Pts',(-7.87273100971345,43.1176592963331,-17.9585685463708));
#28856=CARTESIAN_POINT('Ctrl Pts',(-8.09789134875284,43.1249298489894,-17.8582235703073));
#28857=CARTESIAN_POINT('Ctrl Pts',(-8.31562085953454,43.132001673842,-17.7564839615982));
#28858=CARTESIAN_POINT('Ctrl Pts',(-8.53106331807856,43.1389992155495,-17.655813035765));
#28859=CARTESIAN_POINT('Ctrl Pts',(-8.73923068074059,43.145802182453,-17.5537764046736));
#28860=CARTESIAN_POINT('Ctrl Pts',(-8.94026328274419,43.1524105798022,-17.450994703127));
#28861=CARTESIAN_POINT('Ctrl Pts',(-9.14674842724705,43.1591982145837,-17.3454252866017));
#28862=CARTESIAN_POINT('Ctrl Pts',(-9.34570680720244,43.1657805821456,-17.2390699075565));
#28863=CARTESIAN_POINT('Ctrl Pts',(-9.53731902946686,43.1721576966165,-17.1325528703203));
#28864=CARTESIAN_POINT('Ctrl Pts',(-9.72475275025358,43.1783957448947,-17.028358657757));
#28865=CARTESIAN_POINT('Ctrl Pts',(-9.90515765827425,43.1844373944405,-16.9240094724732));
#28866=CARTESIAN_POINT('Ctrl Pts',(-10.0787240596067,43.1902826664073,-16.8200463635136));
#28867=CARTESIAN_POINT('Ctrl Pts',(-10.1369187775666,43.1922425154962,-16.7851887887889));
#28868=CARTESIAN_POINT('Ctrl Pts',(-10.1943448757544,43.1941802882722,-16.750374268166));
#28869=CARTESIAN_POINT('Ctrl Pts',(-10.2510099534115,43.1960959846202,-16.7156221515963));
#28870=CARTESIAN_POINT('Ctrl Pts',(-10.2793424922402,43.1970538327942,-16.6982460933114));
#28871=CARTESIAN_POINT('Ctrl Pts',(-10.3074847746429,43.1980061643885,-16.6808856340805));
#28872=CARTESIAN_POINT('Ctrl Pts',(-10.3354377740819,43.1989529756034,-16.6635431355196));
#28873=CARTESIAN_POINT('Ctrl Pts',(-10.3494142738014,43.1994263812109,-16.6548718862391));
#28874=CARTESIAN_POINT('Ctrl Pts',(-10.3636059894307,43.1999072471907,-16.6460381122714));
#28875=CARTESIAN_POINT('Ctrl Pts',(-10.3742444341383,43.2002680644929,-16.6394029298377));
#28876=CARTESIAN_POINT('Ctrl Pts',(-10.3848828788459,43.2006288817951,-16.632767747404));
#28877=CARTESIAN_POINT('Ctrl Pts',(-10.3955889035271,43.2009923705843,-16.6260762588452));
#28878=CARTESIAN_POINT('Ctrl Pts',(-10.4063622525468,43.2013585682548,-16.619328060902));
#28879=CARTESIAN_POINT('Ctrl Pts',(-10.4925490447046,43.2042881496185,-16.5653424773566));
#28880=CARTESIAN_POINT('Ctrl Pts',(-10.5830452531928,43.2073898236156,-16.5077284781276));
#28881=CARTESIAN_POINT('Ctrl Pts',(-10.6776871463192,43.2106636004581,-16.4462557280745));
#28882=CARTESIAN_POINT('Ctrl Pts',(-10.756853294597,43.2134020526845,-16.3948349387709));
#28883=CARTESIAN_POINT('Ctrl Pts',(-10.8389198240936,43.2162609253997,-16.3407137806115));
#28884=CARTESIAN_POINT('Ctrl Pts',(-10.9237773628308,43.2192402161633,-16.2837461112695));
#28885=CARTESIAN_POINT('Ctrl Pts',(-11.0409725304715,43.2233548591954,-16.2050691232495));
#28886=CARTESIAN_POINT('Ctrl Pts',(-11.1634928724479,43.2276991858031,-16.1209632955023));
#28887=CARTESIAN_POINT('Ctrl Pts',(-11.291020110056,43.2322731917475,-16.0310307956996));
#28888=CARTESIAN_POINT('Ctrl Pts',(-11.4175303716551,43.2368107219208,-15.9418154697057));
#28889=CARTESIAN_POINT('Ctrl Pts',(-11.5489681973785,43.2415742828485,-15.8468657061291));
#28890=CARTESIAN_POINT('Ctrl Pts',(-11.6849772920076,43.2465638728645,-15.7457705152175));
#28891=CARTESIAN_POINT('Ctrl Pts',(-11.8195288396928,43.2514999917381,-15.6457587149937));
#28892=CARTESIAN_POINT('Ctrl Pts',(-11.9585543968634,43.2566573211629,-15.539732158438));
#28893=CARTESIAN_POINT('Ctrl Pts',(-12.1016613052125,43.2620358618983,-15.4272756606116));
#28894=CARTESIAN_POINT('Ctrl Pts',(-12.2428782263158,43.2673433692118,-15.3163043555619));
#28895=CARTESIAN_POINT('Ctrl Pts',(-12.3880695806258,43.2728662834287,-15.1990714858472));
#28896=CARTESIAN_POINT('Ctrl Pts',(-12.5368086972851,43.2786046075305,-15.0751662201135));
#28897=CARTESIAN_POINT('Ctrl Pts',(-12.6821395918812,43.2842114431359,-14.9541001312546));
#28898=CARTESIAN_POINT('Ctrl Pts',(-12.8308576081355,43.2900239298919,-14.8266635960213));
#28899=CARTESIAN_POINT('Ctrl Pts',(-12.982515536668,43.2960420726415,-14.6924669032585));
#28900=CARTESIAN_POINT('Ctrl Pts',(-13.1319362595138,43.3019714378157,-14.5602498340279));
#28901=CARTESIAN_POINT('Ctrl Pts',(-13.2842109435698,43.3081004362082,-14.4214702790228));
#28902=CARTESIAN_POINT('Ctrl Pts',(-13.4388617671045,43.3144290743838,-14.2757538011684));
#28903=CARTESIAN_POINT('Ctrl Pts',(-13.5900446474235,43.3206157970019,-14.1333049196916));
#28904=CARTESIAN_POINT('Ctrl Pts',(-13.7434983663224,43.3269933062167,-13.9842264604268));
#28905=CARTESIAN_POINT('Ctrl Pts',(-13.89872679531,43.3335616099305,-13.8281712245539));
#28906=CARTESIAN_POINT('Ctrl Pts',(-13.9557346565854,43.3359738288093,-13.7708597172742));
#28907=CARTESIAN_POINT('Ctrl Pts',(-14.0129813819457,43.3384117808474,-13.712607273424));
#28908=CARTESIAN_POINT('Ctrl Pts',(-14.0704406248207,43.3408754664954,-13.6533969009891));
#28909=CARTESIAN_POINT('Ctrl Pts',(-14.1447412586455,43.3440612621312,-13.576831878883));
#28910=CARTESIAN_POINT('Ctrl Pts',(-14.2193973432148,43.3472900872721,-13.4986650734448));
#28911=CARTESIAN_POINT('Ctrl Pts',(-14.29434942952,43.3505619366214,-13.4188601437075));
#28912=CARTESIAN_POINT('Ctrl Pts',(-14.3318254726726,43.3521978612961,-13.3789576788389));
#28913=CARTESIAN_POINT('Ctrl Pts',(-14.3693755064105,43.3538445560877,-13.3386456742881));
#28914=CARTESIAN_POINT('Ctrl Pts',(-14.4069917801422,43.3555019992951,-13.2979196611335));
#28915=CARTESIAN_POINT('Ctrl Pts',(-14.4163958485751,43.3559163600969,-13.2877381578449));
#28916=CARTESIAN_POINT('Ctrl Pts',(-14.4251768391225,43.3563037986537,-13.2782086813265));
#28917=CARTESIAN_POINT('Ctrl Pts',(-14.4323050399113,43.3566185094036,-13.2704619377486));
#28918=CARTESIAN_POINT('Ctrl Pts',(-14.4394332407002,43.3569332201534,-13.2627151941707));
#28919=CARTESIAN_POINT('Ctrl Pts',(-14.4465534379606,43.357247814191,-13.2549647043969));
#28920=CARTESIAN_POINT('Ctrl Pts',(-14.4536656330142,43.35756229139,-13.2472104857324));
#28921=CARTESIAN_POINT('Ctrl Pts',(-14.4678900231214,43.3581912457879,-13.2317020484034));
#28922=CARTESIAN_POINT('Ctrl Pts',(-14.4820824043928,43.3588197328432,-13.2161786955046));
#28923=CARTESIAN_POINT('Ctrl Pts',(-14.496242763734,43.3594477538432,-13.200640596843));
#28924=CARTESIAN_POINT('Ctrl Pts',(-14.7228085131914,43.369496089843,-12.9520310182594));
#28925=CARTESIAN_POINT('Ctrl Pts',(-14.9411767989339,43.3794249025534,-12.6996466534438));
#28926=CARTESIAN_POINT('Ctrl Pts',(-15.1513629590783,43.3892341450926,-12.4440893974337));
#28927=CARTESIAN_POINT('Ctrl Pts',(-15.3743605200448,43.3996412868363,-12.1729552526433));
#28928=CARTESIAN_POINT('Ctrl Pts',(-15.5881479304094,43.4099138373442,-11.8982499548892));
#28929=CARTESIAN_POINT('Ctrl Pts',(-15.7927727010733,43.4200517837972,-11.620648466369));
#28930=CARTESIAN_POINT('Ctrl Pts',(-15.9990642397228,43.4302723087402,-11.3407857791078));
#28931=CARTESIAN_POINT('Ctrl Pts',(-16.1960433303145,43.4403560278013,-11.0579794750321));
#28932=CARTESIAN_POINT('Ctrl Pts',(-16.3837879652358,43.4503029754537,-10.7728763979853));
#28933=CARTESIAN_POINT('Ctrl Pts',(-16.574044318682,43.4603829971229,-10.4839591044608));
#28934=CARTESIAN_POINT('Ctrl Pts',(-16.754817527579,43.4703225632267,-10.1926831547116));
#28935=CARTESIAN_POINT('Ctrl Pts',(-16.9262178915226,43.4801217597884,-9.89967641312346));
#28936=CARTESIAN_POINT('Ctrl Pts',(-17.0504386036158,43.4872236302094,-9.68732268614925));
#28937=CARTESIAN_POINT('Ctrl Pts',(-17.1697368611158,43.4942517728324,-9.47405891059005));
#28938=CARTESIAN_POINT('Ctrl Pts',(-17.2841637688173,43.501206237024,-9.26010966477337));
#28939=CARTESIAN_POINT('Ctrl Pts',(-17.3061954556844,43.5025452453087,-9.21891600775709));
#28940=CARTESIAN_POINT('Ctrl Pts',(-17.3280465768218,43.5038815222712,-9.17769690402465));
#28941=CARTESIAN_POINT('Ctrl Pts',(-17.3497175305569,43.5052150706199,-9.13645390740018));
#28942=CARTESIAN_POINT('Ctrl Pts',(-17.3638665561253,43.5060857480213,-9.10952624095365));
#28943=CARTESIAN_POINT('Ctrl Pts',(-17.3779387799011,43.5069552622641,-9.08258838913381));
#28944=CARTESIAN_POINT('Ctrl Pts',(-17.3919344587571,43.5078236141062,-9.05564085638032));
#28945=CARTESIAN_POINT('Ctrl Pts',(-17.4007923996191,43.5083731986848,-9.03858561711948));
#28946=CARTESIAN_POINT('Ctrl Pts',(-17.4096196674863,43.5089223057593,-9.02152649417354));
#28947=CARTESIAN_POINT('Ctrl Pts',(-17.4184163437779,43.5094709523553,-9.00446362276005));
#28948=CARTESIAN_POINT('Ctrl Pts',(-17.4228146819235,43.5097452756533,-8.99593218705355));
#28949=CARTESIAN_POINT('Ctrl Pts',(-17.427205372174,43.5100194838333,-8.98739981422957));
#28950=CARTESIAN_POINT('Ctrl Pts',(-17.4315884212731,43.5102935754563,-8.97886651941123));
#28951=CARTESIAN_POINT('Ctrl Pts',(-17.4359714703723,43.5105676670793,-8.9703332245929));
#28952=CARTESIAN_POINT('Ctrl Pts',(-17.4413705162171,43.5109058736718,-8.95979562470618));
#28953=CARTESIAN_POINT('Ctrl Pts',(-17.4418342353521,43.5109349630122,-8.95889028162967));
#28954=CARTESIAN_POINT('Ctrl Pts',(-17.4436891118924,43.5110513203736,-8.95526890932348));
#28955=CARTESIAN_POINT('Ctrl Pts',(-17.4459211353359,43.5111920888311,-8.95091022078577));
#28956=CARTESIAN_POINT('Ctrl Pts',(-17.4485292907452,43.5113579692473,-8.94581369704923));
#28957=CARTESIAN_POINT('Ctrl Pts',(-17.4563683600248,43.5118565392597,-8.93049559042361));
#28958=CARTESIAN_POINT('Ctrl Pts',(-17.4676052746491,43.5125783638593,-8.90851210675325));
#28959=CARTESIAN_POINT('Ctrl Pts',(-17.4821632337527,43.5135235509771,-8.87982418516471));
#28960=CARTESIAN_POINT('Ctrl Pts',(-17.4869797276258,43.5138362656873,-8.8703327998971));
#28961=CARTESIAN_POINT('Ctrl Pts',(-17.4921593681485,43.5141734299749,-8.86010734901406));
#28962=CARTESIAN_POINT('Ctrl Pts',(-17.4976982462485,43.5145350477536,-8.84914586611415));
#28963=CARTESIAN_POINT('Ctrl Pts',(-17.514474910343,43.5156303489849,-8.81594471720462));
#28964=CARTESIAN_POINT('Ctrl Pts',(-17.5345508164596,43.516949991106,-8.77599268300765));
#28965=CARTESIAN_POINT('Ctrl Pts',(-17.5577856900383,43.5184939741943,-8.72922037027218));
#28966=CARTESIAN_POINT('Ctrl Pts',(-17.5810575417798,43.5200404145226,-8.68237361967983));
#28967=CARTESIAN_POINT('Ctrl Pts',(-17.6074984697561,43.5218119104608,-8.62868473353115));
#28968=CARTESIAN_POINT('Ctrl Pts',(-17.6369194757365,43.5238084622993,-8.56806323040362));
#28969=CARTESIAN_POINT('Ctrl Pts',(-17.666382668491,43.525807876993,-8.50735480211594));
#28970=CARTESIAN_POINT('Ctrl Pts',(-17.6988345462677,43.528032993465,-8.43969368868838));
#28971=CARTESIAN_POINT('Ctrl Pts',(-17.7340363916238,43.5304838122208,-8.36497049929627));
#28972=CARTESIAN_POINT('Ctrl Pts',(-17.7692688176341,43.5329367600593,-8.29018239614751));
#28973=CARTESIAN_POINT('Ctrl Pts',(-17.8072560512824,43.5356158024973,-8.20831972625396));
#28974=CARTESIAN_POINT('Ctrl Pts',(-17.8477089432562,43.5385209402564,-8.11925719090245));
#28975=CARTESIAN_POINT('Ctrl Pts',(-17.8881540339223,43.541425517762,-8.0302118311894));
#28976=CARTESIAN_POINT('Ctrl Pts',(-17.9310638929622,43.5445561033923,-7.9339691245659));
#28977=CARTESIAN_POINT('Ctrl Pts',(-17.9760988753207,43.5479126980829,-7.83039179223473));
#28978=CARTESIAN_POINT('Ctrl Pts',(-18.0209745781199,43.5512574211819,-7.72718079183018));
#28979=CARTESIAN_POINT('Ctrl Pts',(-18.0679604397384,43.5548265574722,-7.61668665761973));
#28980=CARTESIAN_POINT('Ctrl Pts',(-18.1166693746251,43.5586201080914,-7.49876576822191));
#28981=CARTESIAN_POINT('Ctrl Pts',(-18.1651454429152,43.5623955225878,-7.38140863239929));
#28982=CARTESIAN_POINT('Ctrl Pts',(-18.2153281867294,43.5663932107922,-7.25669525465295));
#28983=CARTESIAN_POINT('Ctrl Pts',(-18.2667848351954,43.5706131740332,-7.12448101099937));
#28984=CARTESIAN_POINT('Ctrl Pts',(-18.3178751625512,43.574803095255,-6.99320800370626));
#28985=CARTESIAN_POINT('Ctrl Pts',(-18.3702213458295,43.5792121380161,-6.8545401979128));
#28986=CARTESIAN_POINT('Ctrl Pts',(-18.4233487488156,43.5838403038189,-6.70833807337032));
#28987=CARTESIAN_POINT('Ctrl Pts',(-18.4759690413429,43.5884242929604,-6.56353147396712));
#28988=CARTESIAN_POINT('Ctrl Pts',(-18.5293557203795,43.5932232419718,-6.41133334140597));
#28989=CARTESIAN_POINT('Ctrl Pts',(-18.5829971384708,43.5982371525074,-6.25161539415583));
#28990=CARTESIAN_POINT('Ctrl Pts',(-18.6356144142591,43.6031553355609,-6.09494684254369));
#28991=CARTESIAN_POINT('Ctrl Pts',(-18.6884767293861,43.6082803502427,-5.93104254159373));
#28992=CARTESIAN_POINT('Ctrl Pts',(-18.7410529252484,43.6136121982945,-5.75979356409375));
#28993=CARTESIAN_POINT('Ctrl Pts',(-18.7929697180766,43.6188771750802,-5.59069236646819));
#28994=CARTESIAN_POINT('Ctrl Pts',(-18.8446075157901,43.6243438296225,-5.41442922652243));
#28995=CARTESIAN_POINT('Ctrl Pts',(-18.8954078374538,43.6300121637692,-5.23091623592784));
#28996=CARTESIAN_POINT('Ctrl Pts',(-18.9450703631269,43.635553541872,-5.05151346231827));
#28997=CARTESIAN_POINT('Ctrl Pts',(-18.9939324269577,43.6412876665469,-4.86518166792651));
#28998=CARTESIAN_POINT('Ctrl Pts',(-19.0414277474567,43.6472145396773,-4.67185962127387));
#28999=CARTESIAN_POINT('Ctrl Pts',(-19.0827494590011,43.652371016974,-4.50366625478985));
#29000=CARTESIAN_POINT('Ctrl Pts',(-19.123036006151,43.657673391106,-4.33018192934228));
#29001=CARTESIAN_POINT('Ctrl Pts',(-19.1618865847104,43.6631216634088,-4.15138233823519));
#29002=CARTESIAN_POINT('Ctrl Pts',(-19.1698843261455,43.6642432393226,-4.11457483236518));
#29003=CARTESIAN_POINT('Ctrl Pts',(-19.1778211249821,43.6653709980992,-4.07754213301329));
#29004=CARTESIAN_POINT('Ctrl Pts',(-19.185693345097,43.6665049396857,-4.04028411894069));
#29005=CARTESIAN_POINT('Ctrl Pts',(-19.1876614001257,43.6667884250823,-4.03096961542234));
#29006=CARTESIAN_POINT('Ctrl Pts',(-19.1896254188914,43.6670722970058,-4.02164102971762));
#29007=CARTESIAN_POINT('Ctrl Pts',(-19.1915853438614,43.6673565552782,-4.0122983605647));
#29008=CARTESIAN_POINT('Ctrl Pts',(-19.1935452688312,43.6676408135506,-4.00295569141233));
#29009=CARTESIAN_POINT('Ctrl Pts',(-19.1960649499351,43.6680078825353,-3.99088907308211));
#29010=CARTESIAN_POINT('Ctrl Pts',(-19.1970913889077,43.668157721292,-3.98596290172162));
#29011=CARTESIAN_POINT('Ctrl Pts',(-19.1991442668528,43.6684573988054,-3.97611055900022));
#29012=CARTESIAN_POINT('Ctrl Pts',(-19.2011895970159,43.668757039561,-3.96625665502045));
#29013=CARTESIAN_POINT('Ctrl Pts',(-19.2032273768807,43.6690566438512,-3.95640120159994));
#29014=CARTESIAN_POINT('Ctrl Pts',(-19.2113784963398,43.6702550610124,-3.91697938791872));
#29015=CARTESIAN_POINT('Ctrl Pts',(-19.2194088110161,43.6714528947393,-3.87753278318501));
#29016=CARTESIAN_POINT('Ctrl Pts',(-19.2273181263955,43.6726501341127,-3.83806215104501));
#29017=CARTESIAN_POINT('Ctrl Pts',(-19.4114677416379,43.7005250081553,-2.91908226804903));
#29018=CARTESIAN_POINT('Ctrl Pts',(-19.5300256129788,43.7280807092101,-1.98708975620618));
#29019=CARTESIAN_POINT('Ctrl Pts',(-19.5806243223885,43.755233733601,-1.05165710728506));
#29020=CARTESIAN_POINT('Ctrl Pts',(-19.599569198716,43.7654002120548,-0.701417821476684));
#29021=CARTESIAN_POINT('Ctrl Pts',(-19.6089873181144,43.7755102730235,-0.350696760342729));
#29022=CARTESIAN_POINT('Ctrl Pts',(-19.6087552068259,43.7855596776784,1.89962983233966E-6));
#29023=CARTESIAN_POINT('Ctrl Pts',(2.35308711660641,55.6631561682667,19.4810141131675));
#29024=CARTESIAN_POINT('Ctrl Pts',(-0.836177570637163,55.5686013384883,
19.86624137102));
#29025=CARTESIAN_POINT('Ctrl Pts',(-7.40437233443277,55.3794916789315,19.040577712698));
#29026=CARTESIAN_POINT('Ctrl Pts',(-15.5097781103957,55.0958271895964,13.2964668168065));
#29027=CARTESIAN_POINT('Ctrl Pts',(-19.9471456815097,54.8121627002612,4.41072023820918));
#29028=CARTESIAN_POINT('Ctrl Pts',(-19.6697430247666,54.5284982109261,-5.51852151147492));
#29029=CARTESIAN_POINT('Ctrl Pts',(-14.7420297594324,54.2448337215909,-14.1427836181502));
#29030=CARTESIAN_POINT('Ctrl Pts',(-6.32948010341479,53.9611692322558,-19.4238840093808));
#29031=CARTESIAN_POINT('Ctrl Pts',(3.57945598289861,53.6775047429206,-20.1130676885921));
#29032=CARTESIAN_POINT('Ctrl Pts',(12.6421595856548,53.3938402535855,-16.0475619479634));
#29033=CARTESIAN_POINT('Ctrl Pts',(18.716273712003,53.1101757642503,-8.18837881994133));
#29034=CARTESIAN_POINT('Ctrl Pts',(20.3658389755175,52.8265112749152,1.60652866949811));
#29035=CARTESIAN_POINT('Ctrl Pts',(17.2009151616198,52.54284678558,11.0216583145532));
#29036=CARTESIAN_POINT('Ctrl Pts',(9.96968294609888,52.2591822962449,17.8312589283967));
#29037=CARTESIAN_POINT('Ctrl Pts',(0.381613941123223,51.9755178069097,20.4255421529369));
#29038=CARTESIAN_POINT('Ctrl Pts',(-9.29666955748432,51.6918533175746,18.1912156516937));
#29039=CARTESIAN_POINT('Ctrl Pts',(-16.7772150983034,51.4081888282394,11.6564765993009));
#29040=CARTESIAN_POINT('Ctrl Pts',(-20.2916183484425,51.1245243389043,2.36614013857206));
#29041=CARTESIAN_POINT('Ctrl Pts',(-19.0090722426265,50.8408598495692,-7.48355299426692));
#29042=CARTESIAN_POINT('Ctrl Pts',(-13.2327714994836,50.557195360234,-15.5641303109225));
#29043=CARTESIAN_POINT('Ctrl Pts',(-4.3282365833005,50.2735308708989,-19.96533900255));
#29044=CARTESIAN_POINT('Ctrl Pts',(5.59949572763116,49.9898663815637,-19.646731056189));
#29045=CARTESIAN_POINT('Ctrl Pts',(14.2035043067966,49.7062018922286,-14.683625538629));
#29046=CARTESIAN_POINT('Ctrl Pts',(19.4497969873469,49.4225374028934,-6.24930321681794));
#29047=CARTESIAN_POINT('Ctrl Pts',(20.0981474222916,49.1388729135583,3.66235767703155));
#29048=CARTESIAN_POINT('Ctrl Pts',(15.9952852251765,48.8552084242231,12.7082352871608));
#29049=CARTESIAN_POINT('Ctrl Pts',(8.11112918050874,48.571543934888,18.7498793855759));
#29050=CARTESIAN_POINT('Ctrl Pts',(-1.69050207272523,48.2878794455528,20.35904212617));
#29051=CARTESIAN_POINT('Ctrl Pts',(-11.0924977459054,48.0042149562177,17.1553165902359));
#29052=CARTESIAN_POINT('Ctrl Pts',(-17.8722211123635,47.7205504668825,9.89606518091128));
#29053=CARTESIAN_POINT('Ctrl Pts',(-20.4269419990139,47.4368859775474,0.297378753067758));
#29054=CARTESIAN_POINT('Ctrl Pts',(-18.1527230433581,47.1532214882123,-9.37160816856904));
#29055=CARTESIAN_POINT('Ctrl Pts',(-11.5871908037557,46.8695569988771,-16.8251419854719));
#29056=CARTESIAN_POINT('Ctrl Pts',(-2.28244055807874,46.585892509542,-20.3012033794262));
#29057=CARTESIAN_POINT('Ctrl Pts',(7.56187983711918,46.3022280202068,-18.9780496069259));
#29058=CARTESIAN_POINT('Ctrl Pts',(15.618567857874,46.0185635308717,-13.1684749163659));
#29059=CARTESIAN_POINT('Ctrl Pts',(19.9830182146419,45.7348990415365,-4.24586582304055));
#29060=CARTESIAN_POINT('Ctrl Pts',(19.6234725454198,45.4512345522014,5.6804681860849));
#29061=CARTESIAN_POINT('Ctrl Pts',(14.6249276356951,45.1675700628662,14.2639365255409));
#29062=CARTESIAN_POINT('Ctrl Pts',(6.1690421336071,44.8839055735311,19.4754027611177));
#29063=CARTESIAN_POINT('Ctrl Pts',(-3.74520817655413,44.6002410841959,20.082873531152));
#29064=CARTESIAN_POINT('Ctrl Pts',(-12.7740893021154,44.3165765948608,15.9427424258048));
#29065=CARTESIAN_POINT('Ctrl Pts',(-18.7831689917446,44.0329121055256,8.03373861794982));
#29066=CARTESIAN_POINT('Ctrl Pts',(-20.351897643337,43.7492476161905,-1.77444522854548));
#29067=CARTESIAN_POINT('Ctrl Pts',(-17.1094269777999,43.4655831268553,-11.163149288857));
#29068=CARTESIAN_POINT('Ctrl Pts',(-9.82227876746288,43.1819186375202,-17.9128789804492));
#29069=CARTESIAN_POINT('Ctrl Pts',(-0.213138685564806,42.898254148185,-20.4279946508386));
#29070=CARTESIAN_POINT('Ctrl Pts',(9.44638749380751,42.6145896588499,-18.1139216314637));
#29071=CARTESIAN_POINT('Ctrl Pts',(16.8727826965986,42.3309251695147,-11.5177080023473));
#29072=CARTESIAN_POINT('Ctrl Pts',(20.3104431872471,42.0472606801796,-2.19870213798534));
#29073=CARTESIAN_POINT('Ctrl Pts',(18.9467042160094,41.7635961908444,7.64007806930176));
#29074=CARTESIAN_POINT('Ctrl Pts',(13.1039543936255,41.4799317015093,15.6727397988915));
#29075=CARTESIAN_POINT('Ctrl Pts',(4.16342285401973,41.1962672121741,20.0003575891181));
#29076=CARTESIAN_POINT('Ctrl Pts',(-5.76134404010869,40.912602722839,19.5998803161013));
#29077=CARTESIAN_POINT('Ctrl Pts',(-14.3241261700974,40.6289382335039,14.5659810180111));
#29078=CARTESIAN_POINT('Ctrl Pts',(-19.5006773325508,40.3452737441687,6.08867613901365));
#29079=CARTESIAN_POINT('Ctrl Pts',(-20.0672581074617,40.0616092548336,-3.82799498463215));
#29080=CARTESIAN_POINT('Ctrl Pts',(-15.8899285013867,39.7779447654984,-12.8397260786543));
#29081=CARTESIAN_POINT('Ctrl Pts',(-7.95621143231152,39.4942802761632,-18.8161391682379));
#29082=CARTESIAN_POINT('Ctrl Pts',(1.85835820784766,39.2106157868282,-20.3444070526613));
#29083=CARTESIAN_POINT('Ctrl Pts',(11.2336109894543,38.926951297493,-17.0632463996203));
#29084=CARTESIAN_POINT('Ctrl Pts',(17.9532322189983,38.6432868081578,-9.74832531460192));
#29085=CARTESIAN_POINT('Ctrl Pts',(20.4286999009559,38.3596223188227,-0.12889499355195));
#29086=CARTESIAN_POINT('Ctrl Pts',(18.0748121707474,38.0759578294876,9.52100617250831));
#29087=CARTESIAN_POINT('Ctrl Pts',(11.4480293296981,37.7922933401524,16.9201364657096));
#29088=CARTESIAN_POINT('Ctrl Pts',(2.11492632471884,37.5086288508173,20.3193375935092));
#29089=CARTESIAN_POINT('Ctrl Pts',(-7.71814636969478,37.2249643614821,18.9150366117471));
#29090=CARTESIAN_POINT('Ctrl Pts',(-15.726645213299,36.941299872147,13.0392110278167));
#29091=CARTESIAN_POINT('Ctrl Pts',(-20.017356820919,36.6576353828118,4.08090907120032));
#29092=CARTESIAN_POINT('Ctrl Pts',(-19.5759547942569,36.3739708934767,-5.84212189597385));
#29093=CARTESIAN_POINT('Ctrl Pts',(-14.5067866363524,36.0903064041415,-14.3840722555241));
#29094=CARTESIAN_POINT('Ctrl Pts',(-6.00820670381315,35.8066419148064,-19.5256201937797));
#29095=CARTESIAN_POINT('Ctrl Pts',(3.91071690116573,35.5229774254712,-20.0513015727259));
#29096=CARTESIAN_POINT('Ctrl Pts',(12.9051440864865,35.2393129361361,-15.836844039274));
#29097=CARTESIAN_POINT('Ctrl Pts',(18.8487901790361,34.9556484468009,-7.87854956109791));
#29098=CARTESIAN_POINT('Ctrl Pts',(20.3365688392524,34.6719839574659,1.94224081642136));
#29099=CARTESIAN_POINT('Ctrl Pts',(17.0167789114055,34.3883194681306,11.3038791944104));
#29100=CARTESIAN_POINT('Ctrl Pts',(9.67419956761905,34.1046549787955,17.9932850304986));
#29101=CARTESIAN_POINT('Ctrl Pts',(0.0446620780017708,33.8209904894603,
20.4290480022488));
#29102=CARTESIAN_POINT('Ctrl Pts',(-9.59548876001614,33.5373260001252,18.0354147123321));
#29103=CARTESIAN_POINT('Ctrl Pts',(-16.9671510611812,33.2536615107901,11.3781173646993));
#29104=CARTESIAN_POINT('Ctrl Pts',(-20.327988873431,32.9699970214549,2.03119144706522));
#29105=CARTESIAN_POINT('Ctrl Pts',(-18.882843118214,32.6863325321198,-7.79623688916886));
#29106=CARTESIAN_POINT('Ctrl Pts',(-12.974655776204,32.4026680427846,-15.7799732044501));
#29107=CARTESIAN_POINT('Ctrl Pts',(-3.99747079481186,32.1190035534495,-20.0346838394028));
#29108=CARTESIAN_POINT('Ctrl Pts',(2.61450742368379,31.9298938938927,-19.7111920003019));
#29109=CARTESIAN_POINT('Ctrl Pts',(5.68898199535994,31.8353390641143,-18.7798406199905));
#29110=CARTESIAN_POINT('Ctrl Pts',(2.35247451361281,55.6585629685637,19.4759424235221));
#29111=CARTESIAN_POINT('Ctrl Pts',(-0.835954044174774,55.5640081387853,
19.8610686863525));
#29112=CARTESIAN_POINT('Ctrl Pts',(-7.4024480296698,55.3748984792284,19.0356203314463));
#29113=CARTESIAN_POINT('Ctrl Pts',(-15.5057382293109,55.0912339898934,13.2930048013961));
#29114=CARTESIAN_POINT('Ctrl Pts',(-19.9419529445085,54.8075695005581,4.40957186878231));
#29115=CARTESIAN_POINT('Ctrl Pts',(-19.6646212768537,54.5239050112231,-5.51708469180273));
#29116=CARTESIAN_POINT('Ctrl Pts',(-14.7381916416059,54.2402405218879,-14.1391013081035));
#29117=CARTESIAN_POINT('Ctrl Pts',(-6.32783201705067,53.9565760325528,-19.4188266920463));
#29118=CARTESIAN_POINT('Ctrl Pts',(3.578523961509,53.6729115432176,-20.1078309249584));
#29119=CARTESIAN_POINT('Ctrl Pts',(12.6388680217749,53.3892470538825,-16.043383707438));
#29120=CARTESIAN_POINT('Ctrl Pts',(18.7114006150979,53.1055825645473,-8.18624684292945));
#29121=CARTESIAN_POINT('Ctrl Pts',(20.3605364075023,52.8219180752122,1.60611038358585));
#29122=CARTESIAN_POINT('Ctrl Pts',(17.1964366226151,52.5382535858769,11.0187886481856));
#29123=CARTESIAN_POINT('Ctrl Pts',(9.96708718002274,52.2545890965418,17.8266162724855));
#29124=CARTESIAN_POINT('Ctrl Pts',(0.381514580940291,51.9709246072066,20.4202240336472));
#29125=CARTESIAN_POINT('Ctrl Pts',(-9.29424901920701,51.6872601178715,18.1864792752938));
#29126=CARTESIAN_POINT('Ctrl Pts',(-16.7728468799808,51.4035956285364,11.6534416476308));
#29127=CARTESIAN_POINT('Ctrl Pts',(-20.2863350982357,51.1199311392012,2.36552407582162));
#29128=CARTESIAN_POINT('Ctrl Pts',(-19.0041229241428,50.8362666498662,-7.48160453054787));
#29129=CARTESIAN_POINT('Ctrl Pts',(-13.2293261339785,50.552602160531,-15.5600779385785));
#29130=CARTESIAN_POINT('Ctrl Pts',(-4.32710965711362,50.2689376711959,-19.9601407045388));
#29131=CARTESIAN_POINT('Ctrl Pts',(5.59803780861646,49.9852731818607,-19.641615712896));
#29132=CARTESIAN_POINT('Ctrl Pts',(14.1998061953725,49.7016086925256,-14.6798024199021));
#29133=CARTESIAN_POINT('Ctrl Pts',(19.4447329190163,49.4179442031904,-6.24767610993663));
#29134=CARTESIAN_POINT('Ctrl Pts',(20.0929145454661,49.1342797138553,3.6614041231438));
#29135=CARTESIAN_POINT('Ctrl Pts',(15.9911205946964,48.8506152245201,12.7049264931452));
#29136=CARTESIAN_POINT('Ctrl Pts',(8.10901731720995,48.566950735185,18.7449975520795));
#29137=CARTESIAN_POINT('Ctrl Pts',(-1.69006192324604,48.2832862458497,20.3537413212014));
#29138=CARTESIAN_POINT('Ctrl Pts',(-11.0896096352173,47.9996217565146,17.1508499268804));
#29139=CARTESIAN_POINT('Ctrl Pts',(-17.8675677913534,47.7159572671794,9.89348858073751));
#29140=CARTESIAN_POINT('Ctrl Pts',(-20.4216235152184,47.4322927778444,0.297301325713269));
#29141=CARTESIAN_POINT('Ctrl Pts',(-18.1479966891463,47.1486282885093,-9.36916811923689));
#29142=CARTESIAN_POINT('Ctrl Pts',(-11.5841738917515,46.8649637991741,-16.8207612883998));
#29143=CARTESIAN_POINT('Ctrl Pts',(-2.2818462878682,46.581299309839,-20.2959176337082));
#29144=CARTESIAN_POINT('Ctrl Pts',(7.55991097974546,46.2976348205038,-18.9731083656324));
#29145=CARTESIAN_POINT('Ctrl Pts',(15.6145013118357,46.0139703311687,-13.16504629154));
#29146=CARTESIAN_POINT('Ctrl Pts',(19.9778153135633,45.7303058418335,-4.24476034339613));
#29147=CARTESIAN_POINT('Ctrl Pts',(19.6183632578549,45.4466413524984,5.67898918457795));
#29148=CARTESIAN_POINT('Ctrl Pts',(14.621119799914,45.1629768631631,14.2602226796174));
#29149=CARTESIAN_POINT('Ctrl Pts',(6.1674359239932,44.8793123738281,19.4703320259092));
#29150=CARTESIAN_POINT('Ctrl Pts',(-3.74423305120258,44.5956478844928,20.0776446311312));
#29151=CARTESIAN_POINT('Ctrl Pts',(-12.7707633619448,44.3119833951578,15.9385914756894));
#29152=CARTESIAN_POINT('Ctrl Pts',(-18.7782784907623,44.0283189058226,8.03164690453235));
#29153=CARTESIAN_POINT('Ctrl Pts',(-20.3465986985498,43.7446544164875,-1.77398322311195));
#29154=CARTESIAN_POINT('Ctrl Pts',(-17.1049722625451,43.4609899271523,-11.1602427829002));
#29155=CARTESIAN_POINT('Ctrl Pts',(-9.81972137877189,43.1773254378172,-17.9082150735074));
#29156=CARTESIAN_POINT('Ctrl Pts',(-0.213083191470515,42.893660948482,-20.4226758929682));
#29157=CARTESIAN_POINT('Ctrl Pts',(9.443927974472,42.6099964591469,-18.1092053798253));
#29158=CARTESIAN_POINT('Ctrl Pts',(16.868389595499,42.3263319698117,-11.5147091813111));
#29159=CARTESIAN_POINT('Ctrl Pts',(20.3051550357961,42.0426674804766,-2.19812967042301));
#29160=CARTESIAN_POINT('Ctrl Pts',(18.941771135994,41.7590029911413,7.63808885175711));
#29161=CARTESIAN_POINT('Ctrl Pts',(13.1005425677583,41.4753385018062,15.6686591483147));
#29162=CARTESIAN_POINT('Ctrl Pts',(4.16233883973193,41.191674012471,19.9951501734537));
#29163=CARTESIAN_POINT('Ctrl Pts',(-5.75984398126879,40.9080095231359,19.5947771711538));
#29164=CARTESIAN_POINT('Ctrl Pts',(-14.3203966528292,40.6243450338009,14.5621885299326));
#29165=CARTESIAN_POINT('Ctrl Pts',(-19.4956000167,40.3406805444657,6.08709085398259));
#29166=CARTESIAN_POINT('Ctrl Pts',(-20.0620332731684,40.0570160551306,-3.82699830439993));
#29167=CARTESIAN_POINT('Ctrl Pts',(-15.8857913022283,39.7733515657954,-12.8363830488904));
#29168=CARTESIAN_POINT('Ctrl Pts',(-7.95413990434726,39.4896870764602,-18.8112400829384));
#29169=CARTESIAN_POINT('Ctrl Pts',(1.85787435431672,39.2060225871252,-20.3391100581702));
#29170=CARTESIAN_POINT('Ctrl Pts',(11.2306861376571,38.92235809779,-17.0588037082239));
#29171=CARTESIAN_POINT('Ctrl Pts',(17.9485578054405,38.6386936084548,-9.74578718088502));
#29172=CARTESIAN_POINT('Ctrl Pts',(20.4233809594614,38.3550291191197,-0.128861433661739));
#29173=CARTESIAN_POINT('Ctrl Pts',(18.0701061018895,38.0713646297846,9.51852722499672));
#29174=CARTESIAN_POINT('Ctrl Pts',(11.4450486506248,37.7877001404493,16.9157310352918));
#29175=CARTESIAN_POINT('Ctrl Pts',(2.11437566954724,37.5040356511143,20.3140471262575));
#29176=CARTESIAN_POINT('Ctrl Pts',(-7.71613682582219,37.2203711617791,18.9101117769003));
#29177=CARTESIAN_POINT('Ctrl Pts',(-15.7225505275519,36.9367066724439,13.0358160589347));
#29178=CARTESIAN_POINT('Ctrl Pts',(-20.0121449792825,36.6530421831088,4.07984654069534));
#29179=CARTESIAN_POINT('Ctrl Pts',(-19.570857878601,36.3693776937737,-5.84060080529386));
#29180=CARTESIAN_POINT('Ctrl Pts',(-14.5030095606927,36.0857132044385,-14.3803271303707));
#29181=CARTESIAN_POINT('Ctrl Pts',(-6.00664236988544,35.8020487151034,-19.5205363835633));
#29182=CARTESIAN_POINT('Ctrl Pts',(3.90969868212814,35.5183842257682,-20.0460808931517));
#29183=CARTESIAN_POINT('Ctrl Pts',(12.9017840257226,35.2347197364331,-15.8327206611571));
#29184=CARTESIAN_POINT('Ctrl Pts',(18.8438825892667,34.9510552470979,-7.87649825435995));
#29185=CARTESIAN_POINT('Ctrl Pts',(20.3312738920437,34.6673907577629,1.94173512410548));
#29186=CARTESIAN_POINT('Ctrl Pts',(17.0123483056708,34.3837262684276,11.3009360443548));
#29187=CARTESIAN_POINT('Ctrl Pts',(9.67168075942046,34.1000617790925,17.988600194117));
#29188=CARTESIAN_POINT('Ctrl Pts',(0.0446503983630494,33.8163972897572,
20.4237289590255));
#29189=CARTESIAN_POINT('Ctrl Pts',(-9.59299031791114,33.5327328004222,18.0307189233321));
#29190=CARTESIAN_POINT('Ctrl Pts',(-16.9627335925823,33.2490683110871,11.375154844335));
#29191=CARTESIAN_POINT('Ctrl Pts',(-20.3226957496675,32.9654038217519,2.03066268125984));
#29192=CARTESIAN_POINT('Ctrl Pts',(-18.8779274714526,32.6817393324168,-7.79420718800329));
#29193=CARTESIAN_POINT('Ctrl Pts',(-12.9712759915485,32.3980748430816,-15.7758642817733));
#29194=CARTESIAN_POINT('Ctrl Pts',(-3.99643345408108,32.1144103537465,-20.0294682376252));
#29195=CARTESIAN_POINT('Ctrl Pts',(2.61383238833494,31.9253006941897,-19.7060586818794));
#29196=CARTESIAN_POINT('Ctrl Pts',(5.68750092507729,31.8307458644113,-18.7749514739398));
#29197=CARTESIAN_POINT('Ctrl Pts',(2.35186191061921,55.6539697688606,19.4708707338767));
#29198=CARTESIAN_POINT('Ctrl Pts',(-0.835730517712384,55.5594149390822,
19.855896001685));
#29199=CARTESIAN_POINT('Ctrl Pts',(-7.40052372490683,55.3703052795254,19.0306629501947));
#29200=CARTESIAN_POINT('Ctrl Pts',(-15.5016983482262,55.0866407901903,13.2895427859857));
#29201=CARTESIAN_POINT('Ctrl Pts',(-19.9367602075072,54.8029763008551,4.40842349935545));
#29202=CARTESIAN_POINT('Ctrl Pts',(-19.6594995289409,54.51931181152,-5.51564787213054));
#29203=CARTESIAN_POINT('Ctrl Pts',(-14.7343535237793,54.2356473221848,-14.1354189980568));
#29204=CARTESIAN_POINT('Ctrl Pts',(-6.32618393068655,53.9519828328497,-19.4137693747118));
#29205=CARTESIAN_POINT('Ctrl Pts',(3.5775919401194,53.6683183435145,-20.1025941613248));
#29206=CARTESIAN_POINT('Ctrl Pts',(12.6355764578951,53.3846538541794,-16.0392054669125));
#29207=CARTESIAN_POINT('Ctrl Pts',(18.7065275181928,53.1009893648442,-8.18411486591757));
#29208=CARTESIAN_POINT('Ctrl Pts',(20.355233839487,52.8173248755091,1.60569209767359));
#29209=CARTESIAN_POINT('Ctrl Pts',(17.1919580836104,52.5336603861739,11.015918981818));
#29210=CARTESIAN_POINT('Ctrl Pts',(9.9644914139466,52.2499958968388,17.8219736165744));
#29211=CARTESIAN_POINT('Ctrl Pts',(0.381415220757358,51.9663314075036,20.4149059143575));
#29212=CARTESIAN_POINT('Ctrl Pts',(-9.29182848092971,51.6826669181685,18.181742898894));
#29213=CARTESIAN_POINT('Ctrl Pts',(-16.7684786616583,51.3990024288333,11.6504066959607));
#29214=CARTESIAN_POINT('Ctrl Pts',(-20.2810518480289,51.1153379394982,2.36490801307118));
#29215=CARTESIAN_POINT('Ctrl Pts',(-18.9991736056591,50.8316734501631,-7.47965606682882));
#29216=CARTESIAN_POINT('Ctrl Pts',(-13.2258807684735,50.5480089608279,-15.5560255662346));
#29217=CARTESIAN_POINT('Ctrl Pts',(-4.32598273092673,50.2643444714928,-19.9549424065277));
#29218=CARTESIAN_POINT('Ctrl Pts',(5.59657988960176,49.9806799821576,-19.636500369603));
#29219=CARTESIAN_POINT('Ctrl Pts',(14.1961080839485,49.6970154928225,-14.6759793011752));
#29220=CARTESIAN_POINT('Ctrl Pts',(19.4396688506857,49.4133510034873,-6.24604900305533));
#29221=CARTESIAN_POINT('Ctrl Pts',(20.0876816686406,49.1296865141522,3.66045056925605));
#29222=CARTESIAN_POINT('Ctrl Pts',(15.9869559642162,48.846022024817,12.7016176991295));
#29223=CARTESIAN_POINT('Ctrl Pts',(8.10690545391116,48.5623575354819,18.7401157185831));
#29224=CARTESIAN_POINT('Ctrl Pts',(-1.68962177376686,48.2786930461467,20.3484405162329));
#29225=CARTESIAN_POINT('Ctrl Pts',(-11.0867215245292,47.9950285568116,17.1463832635249));
#29226=CARTESIAN_POINT('Ctrl Pts',(-17.8629144703433,47.7113640674764,9.89091198056374));
#29227=CARTESIAN_POINT('Ctrl Pts',(-20.4163050314229,47.4276995781413,0.297223898358779));
#29228=CARTESIAN_POINT('Ctrl Pts',(-18.1432703349345,47.1440350888062,-9.36672806990475));
#29229=CARTESIAN_POINT('Ctrl Pts',(-11.5811569797474,46.860370599471,-16.8163805913277));
#29230=CARTESIAN_POINT('Ctrl Pts',(-2.28125201765766,46.5767061101359,-20.2906318879902));
#29231=CARTESIAN_POINT('Ctrl Pts',(7.55794212237173,46.2930416208007,-18.9681671243389));
#29232=CARTESIAN_POINT('Ctrl Pts',(15.6104347657974,46.0093771314656,-13.1616176667141));
#29233=CARTESIAN_POINT('Ctrl Pts',(19.9726124124846,45.7257126421304,-4.2436548637517));
#29234=CARTESIAN_POINT('Ctrl Pts',(19.61325397029,45.4420481527953,5.67751018307102));
#29235=CARTESIAN_POINT('Ctrl Pts',(14.617311964133,45.1583836634601,14.256508833694));
#29236=CARTESIAN_POINT('Ctrl Pts',(6.1658297143793,44.874719174125,19.4652612907007));
#29237=CARTESIAN_POINT('Ctrl Pts',(-3.74325792585103,44.5910546847898,20.0724157311104));
#29238=CARTESIAN_POINT('Ctrl Pts',(-12.7674374217743,44.3073901954547,15.934440525574));
#29239=CARTESIAN_POINT('Ctrl Pts',(-18.77338798978,44.0237257061195,8.02955519111489));
#29240=CARTESIAN_POINT('Ctrl Pts',(-20.3412997537626,43.7400612167844,-1.77352121767841));
#29241=CARTESIAN_POINT('Ctrl Pts',(-17.1005175472903,43.4563967274492,-11.1573362769433));
#29242=CARTESIAN_POINT('Ctrl Pts',(-9.81716399008091,43.1727322381141,-17.9035511665657));
#29243=CARTESIAN_POINT('Ctrl Pts',(-0.213027697376223,42.8890677487789,
-20.4173571350978));
#29244=CARTESIAN_POINT('Ctrl Pts',(9.44146845513648,42.6054032594438,-18.1044891281869));
#29245=CARTESIAN_POINT('Ctrl Pts',(16.8639964943994,42.3217387701086,-11.5117103602749));
#29246=CARTESIAN_POINT('Ctrl Pts',(20.2998668843451,42.0380742807735,-2.19755720286068));
#29247=CARTESIAN_POINT('Ctrl Pts',(18.9368380559786,41.7544097914383,7.63609963421245));
#29248=CARTESIAN_POINT('Ctrl Pts',(13.0971307418911,41.4707453021032,15.6645784977378));
#29249=CARTESIAN_POINT('Ctrl Pts',(4.16125482544413,41.187080812768,19.9899427577892));
#29250=CARTESIAN_POINT('Ctrl Pts',(-5.75834392242889,40.9034163234329,19.5896740262063));
#29251=CARTESIAN_POINT('Ctrl Pts',(-14.3166671355611,40.6197518340978,14.5583960418542));
#29252=CARTESIAN_POINT('Ctrl Pts',(-19.4905227008492,40.3360873447626,6.08550556895152));
#29253=CARTESIAN_POINT('Ctrl Pts',(-20.056808438875,40.0524228554275,-3.82600162416772));
#29254=CARTESIAN_POINT('Ctrl Pts',(-15.8816541030699,39.7687583660923,-12.8330400191265));
#29255=CARTESIAN_POINT('Ctrl Pts',(-7.95206837638299,39.4850938767571,-18.8063409976389));
#29256=CARTESIAN_POINT('Ctrl Pts',(1.85739050078578,39.2014293874221,-20.3338130636791));
#29257=CARTESIAN_POINT('Ctrl Pts',(11.22776128586,38.9177648980869,-17.0543610168275));
#29258=CARTESIAN_POINT('Ctrl Pts',(17.9438833918827,38.6341004087517,-9.74324904716811));
#29259=CARTESIAN_POINT('Ctrl Pts',(20.418062017967,38.3504359194166,-0.128827873771525));
#29260=CARTESIAN_POINT('Ctrl Pts',(18.0654000330317,38.0667714300815,9.51604827748511));
#29261=CARTESIAN_POINT('Ctrl Pts',(11.4420679715514,37.7831069407463,16.911325604874));
#29262=CARTESIAN_POINT('Ctrl Pts',(2.11382501437564,37.4994424514112,20.3087566590058));
#29263=CARTESIAN_POINT('Ctrl Pts',(-7.7141272819496,37.215777962076,18.9051869420536));
#29264=CARTESIAN_POINT('Ctrl Pts',(-15.7184558418048,36.9321134727409,13.0324210900526));
#29265=CARTESIAN_POINT('Ctrl Pts',(-20.0069331376461,36.6484489834057,4.07878401019037));
#29266=CARTESIAN_POINT('Ctrl Pts',(-19.5657609629451,36.3647844940706,-5.83907971461386));
#29267=CARTESIAN_POINT('Ctrl Pts',(-14.4992324850331,36.0811200047354,-14.3765820052173));
#29268=CARTESIAN_POINT('Ctrl Pts',(-6.00507803595772,35.7974555154003,-19.515452573347));
#29269=CARTESIAN_POINT('Ctrl Pts',(3.90868046309055,35.5137910260651,-20.0408602135774));
#29270=CARTESIAN_POINT('Ctrl Pts',(12.8984239649587,35.23012653673,-15.8285972830403));
#29271=CARTESIAN_POINT('Ctrl Pts',(18.8389749994973,34.9464620473948,-7.87444694762198));
#29272=CARTESIAN_POINT('Ctrl Pts',(20.3259789448351,34.6627975580598,1.94122943178962));
#29273=CARTESIAN_POINT('Ctrl Pts',(17.0079176999362,34.3791330687245,11.2979928942992));
#29274=CARTESIAN_POINT('Ctrl Pts',(9.66916195122188,34.0954685793894,17.9839153577354));
#29275=CARTESIAN_POINT('Ctrl Pts',(0.0446387187243297,33.8118040900542,
20.4184099158022));
#29276=CARTESIAN_POINT('Ctrl Pts',(-9.59049187580613,33.5281396007191,18.026023134332));
#29277=CARTESIAN_POINT('Ctrl Pts',(-16.9583161239834,33.244475111384,11.3721923239707));
#29278=CARTESIAN_POINT('Ctrl Pts',(-20.3174026259039,32.9608106220488,2.03013391545447));
#29279=CARTESIAN_POINT('Ctrl Pts',(-18.8730118246912,32.6771461327137,-7.79217748683771));
#29280=CARTESIAN_POINT('Ctrl Pts',(-12.9678962068931,32.3934816433785,-15.7717553590965));
#29281=CARTESIAN_POINT('Ctrl Pts',(-3.9953961133503,32.1098171540434,-20.0242526358475));
#29282=CARTESIAN_POINT('Ctrl Pts',(2.6131573529861,31.9207074944866,-19.7009253634569));
#29283=CARTESIAN_POINT('Ctrl Pts',(5.68601985479465,31.8261526647082,-18.7700623278891));
#29284=CARTESIAN_POINT('Ctrl Pts',(2.35124930762562,55.6493765691575,19.4657990442313));
#29285=CARTESIAN_POINT('Ctrl Pts',(-0.835506991249996,55.5548217393791,
19.8507233170175));
#29286=CARTESIAN_POINT('Ctrl Pts',(-7.39859942014385,55.3657120798223,19.025705568943));
#29287=CARTESIAN_POINT('Ctrl Pts',(-15.4976584671414,55.0820475904872,13.2860807705753));
#29288=CARTESIAN_POINT('Ctrl Pts',(-19.931567470506,54.798383101152,4.40727512992858));
#29289=CARTESIAN_POINT('Ctrl Pts',(-19.654377781028,54.5147186118169,-5.51421105245834));
#29290=CARTESIAN_POINT('Ctrl Pts',(-14.7305154059527,54.2310541224818,-14.13173668801));
#29291=CARTESIAN_POINT('Ctrl Pts',(-6.32453584432243,53.9473896331466,-19.4087120573774));
#29292=CARTESIAN_POINT('Ctrl Pts',(3.57665991872979,53.6637251438114,-20.0973573976911));
#29293=CARTESIAN_POINT('Ctrl Pts',(12.6322848940153,53.3800606544763,-16.035027226387));
#29294=CARTESIAN_POINT('Ctrl Pts',(18.7016544212876,53.0963961651411,-8.18198288890569));
#29295=CARTESIAN_POINT('Ctrl Pts',(20.3499312714717,52.812731675806,1.60527381176133));
#29296=CARTESIAN_POINT('Ctrl Pts',(17.1874795446057,52.5290671864708,11.0130493154504));
#29297=CARTESIAN_POINT('Ctrl Pts',(9.96189564787046,52.2454026971357,17.8173309606632));
#29298=CARTESIAN_POINT('Ctrl Pts',(0.381315860574426,51.9617382078005,20.4095877950678));
#29299=CARTESIAN_POINT('Ctrl Pts',(-9.2894079426524,51.6780737184654,18.1770065224941));
#29300=CARTESIAN_POINT('Ctrl Pts',(-16.7641104433357,51.3944092291302,11.6473717442906));
#29301=CARTESIAN_POINT('Ctrl Pts',(-20.2757685978221,51.1107447397951,2.36429195032073));
#29302=CARTESIAN_POINT('Ctrl Pts',(-18.9942242871754,50.82708025046,-7.47770760310978));
#29303=CARTESIAN_POINT('Ctrl Pts',(-13.2224354029684,50.5434157611248,-15.5519731938906));
#29304=CARTESIAN_POINT('Ctrl Pts',(-4.32485580473984,50.2597512717897,-19.9497441085165));
#29305=CARTESIAN_POINT('Ctrl Pts',(5.59512197058706,49.9760867824545,-19.6313850263099));
#29306=CARTESIAN_POINT('Ctrl Pts',(14.1924099725245,49.6924222931194,-14.6721561824483));
#29307=CARTESIAN_POINT('Ctrl Pts',(19.4346047823551,49.4087578037842,-6.24442189617403));
#29308=CARTESIAN_POINT('Ctrl Pts',(20.0824487918151,49.1250933144491,3.6594970153683));
#29309=CARTESIAN_POINT('Ctrl Pts',(15.982791333736,48.8414288251139,12.6983089051138));
#29310=CARTESIAN_POINT('Ctrl Pts',(8.10479359061236,48.5577643357788,18.7352338850867));
#29311=CARTESIAN_POINT('Ctrl Pts',(-1.68918162428767,48.2740998464436,20.3431397112644));
#29312=CARTESIAN_POINT('Ctrl Pts',(-11.0838334138411,47.9904353571085,17.1419166001694));
#29313=CARTESIAN_POINT('Ctrl Pts',(-17.8582611493331,47.7067708677733,9.88833538038999));
#29314=CARTESIAN_POINT('Ctrl Pts',(-20.4109865476274,47.4231063784382,0.297146471004289));
#29315=CARTESIAN_POINT('Ctrl Pts',(-18.1385439807228,47.1394418891031,-9.3642880205726));
#29316=CARTESIAN_POINT('Ctrl Pts',(-11.5781400677432,46.8557773997679,-16.8119998942556));
#29317=CARTESIAN_POINT('Ctrl Pts',(-2.28065774744712,46.5721129104328,-20.2853461422722));
#29318=CARTESIAN_POINT('Ctrl Pts',(7.55597326499801,46.2884484210976,-18.9632258830455));
#29319=CARTESIAN_POINT('Ctrl Pts',(15.6063682197591,46.0047839317625,-13.1581890418883));
#29320=CARTESIAN_POINT('Ctrl Pts',(19.967409511406,45.7211194424273,-4.24254938410727));
#29321=CARTESIAN_POINT('Ctrl Pts',(19.6081446827251,45.4374549530922,5.67603118156409));
#29322=CARTESIAN_POINT('Ctrl Pts',(14.6135041283519,45.153790463757,14.2527949877705));
#29323=CARTESIAN_POINT('Ctrl Pts',(6.16422350476539,44.8701259744219,19.4601905554922));
#29324=CARTESIAN_POINT('Ctrl Pts',(-3.74228280049948,44.5864614850867,20.0671868310897));
#29325=CARTESIAN_POINT('Ctrl Pts',(-12.7641114816037,44.3027969957516,15.9302895754586));
#29326=CARTESIAN_POINT('Ctrl Pts',(-18.7684974887977,44.0191325064164,8.02746347769743));
#29327=CARTESIAN_POINT('Ctrl Pts',(-20.3360008089754,43.7354680170813,-1.77305921224488));
#29328=CARTESIAN_POINT('Ctrl Pts',(-17.0960628320355,43.4518035277461,-11.1544297709865));
#29329=CARTESIAN_POINT('Ctrl Pts',(-9.81460660138991,43.168139038411,-17.8988872596239));
#29330=CARTESIAN_POINT('Ctrl Pts',(-0.212972203281932,42.8844745490758,
-20.4120383772274));
#29331=CARTESIAN_POINT('Ctrl Pts',(9.43900893580097,42.6008100597407,-18.0997728765485));
#29332=CARTESIAN_POINT('Ctrl Pts',(16.8596033932998,42.3171455704055,-11.5087115392387));
#29333=CARTESIAN_POINT('Ctrl Pts',(20.2945787328941,42.0334810810704,-2.19698473529835));
#29334=CARTESIAN_POINT('Ctrl Pts',(18.9319049759631,41.7498165917352,7.6341104166678));
#29335=CARTESIAN_POINT('Ctrl Pts',(13.093718916024,41.4661521024001,15.6604978471609));
#29336=CARTESIAN_POINT('Ctrl Pts',(4.16017081115633,41.1824876130649,19.9847353421248));
#29337=CARTESIAN_POINT('Ctrl Pts',(-5.75684386358899,40.8988231237298,19.5845708812588));
#29338=CARTESIAN_POINT('Ctrl Pts',(-14.3129376182929,40.6151586343947,14.5546035537758));
#29339=CARTESIAN_POINT('Ctrl Pts',(-19.4854453849984,40.3314941450595,6.08392028392046));
#29340=CARTESIAN_POINT('Ctrl Pts',(-20.0515836045816,40.0478296557244,-3.8250049439355));
#29341=CARTESIAN_POINT('Ctrl Pts',(-15.8775169039115,39.7641651663892,-12.8296969893626));
#29342=CARTESIAN_POINT('Ctrl Pts',(-7.94999684841872,39.480500677054,-18.8014419123395));
#29343=CARTESIAN_POINT('Ctrl Pts',(1.85690664725484,39.196836187719,-20.3285160691879));
#29344=CARTESIAN_POINT('Ctrl Pts',(11.2248364340628,38.9131716983838,-17.049918325431));
#29345=CARTESIAN_POINT('Ctrl Pts',(17.9392089783248,38.6295072090486,-9.7407109134512));
#29346=CARTESIAN_POINT('Ctrl Pts',(20.4127430764725,38.3458427197135,-0.128794313881315));
#29347=CARTESIAN_POINT('Ctrl Pts',(18.0606939641738,38.0621782303784,9.51356932997351));
#29348=CARTESIAN_POINT('Ctrl Pts',(11.4390872924781,37.7785137410432,16.9069201744562));
#29349=CARTESIAN_POINT('Ctrl Pts',(2.11327435920404,37.4948492517081,20.3034661917541));
#29350=CARTESIAN_POINT('Ctrl Pts',(-7.712117738077,37.2111847623729,18.9002621072068));
#29351=CARTESIAN_POINT('Ctrl Pts',(-15.7143611560578,36.9275202730378,13.0290261211706));
#29352=CARTESIAN_POINT('Ctrl Pts',(-20.0017212960097,36.6438557837026,4.07772147968539));
#29353=CARTESIAN_POINT('Ctrl Pts',(-19.5606640472892,36.3601912943675,-5.83755862393387));
#29354=CARTESIAN_POINT('Ctrl Pts',(-14.4954554093735,36.0765268050323,-14.3728368800639));
#29355=CARTESIAN_POINT('Ctrl Pts',(-6.00351370203,35.7928623156972,-19.5103687631306));
#29356=CARTESIAN_POINT('Ctrl Pts',(3.90766224405295,35.509197826362,-20.0356395340032));
#29357=CARTESIAN_POINT('Ctrl Pts',(12.8950639041948,35.2255333370269,-15.8244739049234));
#29358=CARTESIAN_POINT('Ctrl Pts',(18.8340674097279,34.9418688476917,-7.87239564088401));
#29359=CARTESIAN_POINT('Ctrl Pts',(20.3206839976264,34.6582043583567,1.94072373947375));
#29360=CARTESIAN_POINT('Ctrl Pts',(17.0034870942015,34.3745398690214,11.2950497442436));
#29361=CARTESIAN_POINT('Ctrl Pts',(9.6666431430233,34.0908753796863,17.9792305213538));
#29362=CARTESIAN_POINT('Ctrl Pts',(0.04462703908561,33.8072108903511,20.4130908725788));
#29363=CARTESIAN_POINT('Ctrl Pts',(-9.58799343370113,33.523546401016,18.0213273453319));
#29364=CARTESIAN_POINT('Ctrl Pts',(-16.9538986553845,33.2398819116809,11.3692298036064));
#29365=CARTESIAN_POINT('Ctrl Pts',(-20.3121095021403,32.9562174223457,2.0296051496491));
#29366=CARTESIAN_POINT('Ctrl Pts',(-18.8680961779298,32.6725529330106,-7.79014778567214));
#29367=CARTESIAN_POINT('Ctrl Pts',(-12.9645164222377,32.3888884436754,-15.7676464364197));
#29368=CARTESIAN_POINT('Ctrl Pts',(-3.99435877261951,32.1052239543403,-20.0190370340698));
#29369=CARTESIAN_POINT('Ctrl Pts',(2.61248231763726,31.9161142947835,-19.6957920450345));
#29370=CARTESIAN_POINT('Ctrl Pts',(5.684538784512,31.8215594650051,-18.7651731818384));
#29371=CARTESIAN_POINT('Ctrl Pts',(2.32499489361428,55.4525251533119,19.2484409165708));
#29372=CARTESIAN_POINT('Ctrl Pts',(-0.825927285719014,55.3579703235335,
19.6290368312674));
#29373=CARTESIAN_POINT('Ctrl Pts',(-7.31612921601654,55.1688606639768,18.813246372444));
#29374=CARTESIAN_POINT('Ctrl Pts',(-15.3245207063658,54.8851961746416,13.1377086815575));
#29375=CARTESIAN_POINT('Ctrl Pts',(-19.7090215990246,54.6015316853065,4.35805929734841));
#29376=CARTESIAN_POINT('Ctrl Pts',(-19.4348742990482,54.3178671959714,-5.45263306650719));
#29377=CARTESIAN_POINT('Ctrl Pts',(-14.5660246419556,54.0342027066362,-13.9739234002933));
#29378=CARTESIAN_POINT('Ctrl Pts',(-6.25390357157437,53.750538217301,-19.1919698858997));
#29379=CARTESIAN_POINT('Ctrl Pts',(3.53671614488966,53.4668737279659,-19.8729246705337));
#29380=CARTESIAN_POINT('Ctrl Pts',(12.491217870594,53.1832092386308,-15.8559597752955));
#29381=CARTESIAN_POINT('Ctrl Pts',(18.492807411069,52.8995447492956,-8.0906124455394));
#29382=CARTESIAN_POINT('Ctrl Pts',(20.1226783565312,52.6158802599605,1.58734727266439));
#29383=CARTESIAN_POINT('Ctrl Pts',(16.9955421586899,52.3322157706253,10.8900636139818));
#29384=CARTESIAN_POINT('Ctrl Pts',(9.85064853032163,52.0485512812902,17.6183599930405));
#29385=CARTESIAN_POINT('Ctrl Pts',(0.37705756702019,51.764886791955,20.1816683969376));
#29386=CARTESIAN_POINT('Ctrl Pts',(-9.18567058791066,51.4812223026199,17.9740189624988));
#29387=CARTESIAN_POINT('Ctrl Pts',(-16.5769010866546,51.1975578132847,11.5173023870012));
#29388=CARTESIAN_POINT('Ctrl Pts',(-20.0493435889592,50.9138933239496,2.33788926101594));
#29389=CARTESIAN_POINT('Ctrl Pts',(-18.782110637875,50.6302288346144,-7.39420201515054));
#29390=CARTESIAN_POINT('Ctrl Pts',(-13.0747768813237,50.3465643452793,-15.3783000934356));
#29391=CARTESIAN_POINT('Ctrl Pts',(-4.27655896815896,50.0628998559441,-19.7269599080372));
#29392=CARTESIAN_POINT('Ctrl Pts',(5.53263972709995,49.779235366609,-19.4121560280371));
#29393=CARTESIAN_POINT('Ctrl Pts',(14.0339194829231,49.4955708772738,-14.5083082370103));
#29394=CARTESIAN_POINT('Ctrl Pts',(19.2175732824715,49.2119063879387,-6.17468874411822));
#29395=CARTESIAN_POINT('Ctrl Pts',(19.8581826421499,48.9282418986035,3.61863042017902));
#29396=CARTESIAN_POINT('Ctrl Pts',(15.8043071702995,48.6445774092684,12.5565034472994));
#29397=CARTESIAN_POINT('Ctrl Pts',(8.01428516352118,48.3609129199332,18.5260124495264));
#29398=CARTESIAN_POINT('Ctrl Pts',(-1.67031807517956,48.0772484305981,20.1159623554698));
#29399=CARTESIAN_POINT('Ctrl Pts',(-10.9600572414944,47.7935839412629,16.9504881706475));
#29400=CARTESIAN_POINT('Ctrl Pts',(-17.6588331060421,47.5099194519278,9.77790965865729));
#29401=CARTESIAN_POINT('Ctrl Pts',(-20.18305152782,47.2262549625926,0.293828155811846));
#29402=CARTESIAN_POINT('Ctrl Pts',(-17.9359859430751,46.9425904732575,-9.25971447776634));
#29403=CARTESIAN_POINT('Ctrl Pts',(-11.4488438389931,46.6589259839223,-16.6242557340227));
#29404=CARTESIAN_POINT('Ctrl Pts',(-2.2551890241383,46.3752614945872,-20.0588141829296));
#29405=CARTESIAN_POINT('Ctrl Pts',(7.47159366326693,46.0915970052521,-18.7514583990392));
#29406=CARTESIAN_POINT('Ctrl Pts',(15.4320876752591,45.8079325159169,-13.0112479779224));
#29407=CARTESIAN_POINT('Ctrl Pts',(19.7444280366068,45.5242680265818,-4.19517168506042));
#29408=CARTESIAN_POINT('Ctrl Pts',(19.3891752156577,45.2406035372466,5.61264540269537));
#29409=CARTESIAN_POINT('Ctrl Pts',(14.4503111663073,44.9569390479115,14.0936301624802));
#29410=CARTESIAN_POINT('Ctrl Pts',(6.09538594988381,44.6732745585763,19.2428733322712));
#29411=CARTESIAN_POINT('Ctrl Pts',(-3.70049171400454,44.3896100692412,19.8430911159138));
#29412=CARTESIAN_POINT('Ctrl Pts',(-12.6215711885806,44.105945579906,15.7523917133707));
#29413=CARTESIAN_POINT('Ctrl Pts',(-18.5589045895573,43.8222810905709,7.93781861694916));
#29414=CARTESIAN_POINT('Ctrl Pts',(-20.1089031752381,43.5386166012357,-1.75325897937906));
#29415=CARTESIAN_POINT('Ctrl Pts',(-16.9051464639723,43.2549521119006,-11.02986522998));
#29416=CARTESIAN_POINT('Ctrl Pts',(-9.70500422891889,42.9712876225654,-17.6990055335474));
#29417=CARTESIAN_POINT('Ctrl Pts',(-0.210593884955166,42.6876231332303,
-20.1840916113531));
#29418=CARTESIAN_POINT('Ctrl Pts',(9.33360096427893,42.4039586438951,-17.8976478063316));
#29419=CARTESIAN_POINT('Ctrl Pts',(16.6713276318887,42.12029415456,-11.3801906376871));
#29420=CARTESIAN_POINT('Ctrl Pts',(20.0679436707092,41.8366296652248,-2.17245041119846));
#29421=CARTESIAN_POINT('Ctrl Pts',(18.7204872610169,41.5529651758897,7.54885823618261));
#29422=CARTESIAN_POINT('Ctrl Pts',(12.9474978074302,41.2693006865546,15.4856128224382));
#29423=CARTESIAN_POINT('Ctrl Pts',(4.11371305596487,40.9856361972194,19.7615603850772));
#29424=CARTESIAN_POINT('Ctrl Pts',(-5.69255562759324,40.7019717078843,19.3658646692227));
#29425=CARTESIAN_POINT('Ctrl Pts',(-14.1531011639442,40.4183072185491,14.3920683504143));
#29426=CARTESIAN_POINT('Ctrl Pts',(-19.2678461342498,40.134642729214,6.01597949687477));
#29427=CARTESIAN_POINT('Ctrl Pts',(-19.8276621348665,39.8509782398788,-3.78229007684054));
#29428=CARTESIAN_POINT('Ctrl Pts',(-15.7002083685513,39.5673137505437,-12.686424285195));
#29429=CARTESIAN_POINT('Ctrl Pts',(-7.8612170785216,39.2836492612085,-18.5914811137912));
#29430=CARTESIAN_POINT('Ctrl Pts',(1.83617006735736,38.9999847718734,-20.1015020195678));
#29431=CARTESIAN_POINT('Ctrl Pts',(11.0994856427547,38.7163202825382,-16.859517265584));
#29432=CARTESIAN_POINT('Ctrl Pts',(17.7388769687032,38.4326557932031,-9.63193375415516));
#29433=CARTESIAN_POINT('Ctrl Pts',(20.1847884409948,38.148991303868,-0.12735603287229));
#29434=CARTESIAN_POINT('Ctrl Pts',(17.8590052988363,37.8653268145328,9.4073287223333));
#29435=CARTESIAN_POINT('Ctrl Pts',(11.3113439036215,37.5816623251977,16.7181160136924));
#29436=CARTESIAN_POINT('Ctrl Pts',(2.08967485184964,37.2979978358625,20.0767318809684));
#29437=CARTESIAN_POINT('Ctrl Pts',(-7.62599442925154,37.0143333465273,18.6891977566313));
#29438=CARTESIAN_POINT('Ctrl Pts',(-15.5388746240397,36.7306688571922,12.8835274547979));
#29439=CARTESIAN_POINT('Ctrl Pts',(-19.7783566544479,36.447004367857,4.03218445804355));
#29440=CARTESIAN_POINT('Ctrl Pts',(-19.3422248048934,36.163339878522,-5.77236902336261));
#29441=CARTESIAN_POINT('Ctrl Pts',(-14.3335807382467,35.8796753891867,-14.2123315163459));
#29442=CARTESIAN_POINT('Ctrl Pts',(-5.93647081941352,35.5960108998517,-19.2924911824296));
#29443=CARTESIAN_POINT('Ctrl Pts',(3.86402428529894,35.3123464105164,-19.8118961236782));
#29444=CARTESIAN_POINT('Ctrl Pts',(12.7510613000282,35.0286819211814,-15.6477576999141));
#29445=CARTESIAN_POINT('Ctrl Pts',(18.6237421338962,34.7450174318461,-7.78448249497116));
#29446=CARTESIAN_POINT('Ctrl Pts',(20.093757688683,34.4613529425111,1.91905121165081));
#29447=CARTESIAN_POINT('Ctrl Pts',(16.813603991288,34.1776884531758,11.1689147418606));
#29448=CARTESIAN_POINT('Ctrl Pts',(9.55869422022682,33.8940239638408,17.778451819285));
#29449=CARTESIAN_POINT('Ctrl Pts',(0.0441264831404723,33.6103594745056,
20.1851318772931));
#29450=CARTESIAN_POINT('Ctrl Pts',(-9.48091734348675,33.3266949851705,17.8200792453289));
#29451=CARTESIAN_POINT('Ctrl Pts',(-16.7645785725748,33.0430304958353,11.2422646451366));
#29452=CARTESIAN_POINT('Ctrl Pts',(-20.0852613408449,32.7593660065002,2.0069437579902));
#29453=CARTESIAN_POINT('Ctrl Pts',(-18.6574256024406,32.475701517165,-7.70316059286179));
#29454=CARTESIAN_POINT('Ctrl Pts',(-12.8196685084334,32.1920370278299,-15.5915497502714));
#29455=CARTESIAN_POINT('Ctrl Pts',(-3.94990131272888,31.9083725384947,-19.7955112435984));
#29456=CARTESIAN_POINT('Ctrl Pts',(2.58355223125832,31.7192628789379,-19.4757926840709));
#29457=CARTESIAN_POINT('Ctrl Pts',(5.62106434382722,31.6247080491596,-18.5556383510944));
#29458=CARTESIAN_POINT('Ctrl Pts',(2.29623240287978,54.9887272875339,19.0103186286308));
#29459=CARTESIAN_POINT('Ctrl Pts',(-0.815983788566323,54.8941724577555,
19.3862392958837));
#29460=CARTESIAN_POINT('Ctrl Pts',(-7.22546411714879,54.7050627981988,18.5805245364269));
#29461=CARTESIAN_POINT('Ctrl Pts',(-15.1350380983662,54.4213983088636,12.9752015336346));
#29462=CARTESIAN_POINT('Ctrl Pts',(-19.4651871309031,54.1377338195285,4.30414963445148));
#29463=CARTESIAN_POINT('Ctrl Pts',(-19.1944890608874,53.8540693301933,-5.38518456035737));
#29464=CARTESIAN_POINT('Ctrl Pts',(-14.3858367459639,53.5704048408582,-13.8010697766533));
#29465=CARTESIAN_POINT('Ctrl Pts',(-6.17654920598262,53.286740351523,-18.9545697240664));
#29466=CARTESIAN_POINT('Ctrl Pts',(3.4929702879451,53.0030758621879,-19.6271015565293));
#29467=CARTESIAN_POINT('Ctrl Pts',(12.3367033313028,52.7194113728527,-15.6598253868265));
#29468=CARTESIAN_POINT('Ctrl Pts',(18.26405653133,52.4357468835176,-7.99053357547642));
#29469=CARTESIAN_POINT('Ctrl Pts',(19.8737654420741,52.1520823941824,1.56771218797512));
#29470=CARTESIAN_POINT('Ctrl Pts',(16.7853116203566,51.8684179048472,10.7553561877176));
#29471=CARTESIAN_POINT('Ctrl Pts',(9.7287983418804,51.5847534155121,17.4004251975624));
#29472=CARTESIAN_POINT('Ctrl Pts',(0.372393496635935,51.301088926177,19.9320260995471));
#29473=CARTESIAN_POINT('Ctrl Pts',(-9.07204611197383,51.0174244368418,17.7516847503357));
#29474=CARTESIAN_POINT('Ctrl Pts',(-16.3718488697615,50.7337599475067,11.3748361765261));
#29475=CARTESIAN_POINT('Ctrl Pts',(-19.8013381235903,50.4500954581715,2.30897014357578));
#29476=CARTESIAN_POINT('Ctrl Pts',(-18.5497805262892,50.1664309688364,-7.30273754707229));
#29477=CARTESIAN_POINT('Ctrl Pts',(-12.9130450944124,49.8827664795012,-15.1880742871875));
#29478=CARTESIAN_POINT('Ctrl Pts',(-4.22365898036825,49.5991019901661,-19.4829422448911));
#29479=CARTESIAN_POINT('Ctrl Pts',(5.46420232823439,49.3154375008309,-19.1720324117574));
#29480=CARTESIAN_POINT('Ctrl Pts',(13.8603233358139,49.0317730114958,-14.3288440170322));
#29481=CARTESIAN_POINT('Ctrl Pts',(18.979856607036,48.7481085221606,-6.0983093564561));
#29482=CARTESIAN_POINT('Ctrl Pts',(19.6125417859329,48.4644440328255,3.57386884803818));
#29483=CARTESIAN_POINT('Ctrl Pts',(15.6088117608643,48.1807795434903,12.4011825745913));
#29484=CARTESIAN_POINT('Ctrl Pts',(7.91515041865896,47.8971150541552,18.2968502123193));
#29485=CARTESIAN_POINT('Ctrl Pts',(-1.64965664963515,47.6134505648201,19.8671328272861));
#29486=CARTESIAN_POINT('Ctrl Pts',(-10.8244840173986,47.3297860754849,16.7408147829438));
#29487=CARTESIAN_POINT('Ctrl Pts',(-17.440397664954,47.0461215861498,9.65695931067027));
#29488=CARTESIAN_POINT('Ctrl Pts',(-19.9333921230027,46.7624570968146,0.290193573479362));
#29489=CARTESIAN_POINT('Ctrl Pts',(-17.7141221892633,46.4787926074795,-9.14517407726722));
#29490=CARTESIAN_POINT('Ctrl Pts',(-11.3072244443864,46.1951281181443,-16.4186177616698));
#29491=CARTESIAN_POINT('Ctrl Pts',(-2.22729288817802,45.9114636288091,-19.8106915636451));
#29492=CARTESIAN_POINT('Ctrl Pts',(7.3791718793543,45.6277991394741,-18.519507450646));
#29493=CARTESIAN_POINT('Ctrl Pts',(15.2411965298458,45.3441346501388,-12.8503020267311));
#29494=CARTESIAN_POINT('Ctrl Pts',(19.5001942969629,45.0604701608038,-4.14327843866249));
#29495=CARTESIAN_POINT('Ctrl Pts',(19.149335866412,44.7768056714686,5.54321835353227));
#29496=CARTESIAN_POINT('Ctrl Pts',(14.2715643558846,44.4931411821334,13.919295408728));
#29497=CARTESIAN_POINT('Ctrl Pts',(6.01998751836924,44.2094766927983,19.0048437014954));
#29498=CARTESIAN_POINT('Ctrl Pts',(-3.65471753770749,43.9258122034632,19.5976369381404));
#29499=CARTESIAN_POINT('Ctrl Pts',(-12.4654454438462,43.642147714128,15.5575384854444));
#29500=CARTESIAN_POINT('Ctrl Pts',(-18.3293354846332,43.3584832247928,7.8396297445323));
#29501=CARTESIAN_POINT('Ctrl Pts',(-19.860160967385,43.0748187354577,-1.73157159515585));
#29502=CARTESIAN_POINT('Ctrl Pts',(-16.6960339420766,42.7911542461225,-10.8934284981642));
#29503=CARTESIAN_POINT('Ctrl Pts',(-9.58495570324397,42.5074897567875,-17.4800731693675));
#29504=CARTESIAN_POINT('Ctrl Pts',(-0.207988890170126,42.2238252674523,
-19.9344193409579));
#29505=CARTESIAN_POINT('Ctrl Pts',(9.21814660603553,41.9401607781171,-17.6762582858823));
#29506=CARTESIAN_POINT('Ctrl Pts',(16.4651073916866,41.656496288782,-11.2394204663684));
#29507=CARTESIAN_POINT('Ctrl Pts',(19.8197081218965,41.3728317994468,-2.14557773161848));
#29508=CARTESIAN_POINT('Ctrl Pts',(18.4889194180165,41.0891673101117,7.4554807084241));
#29509=CARTESIAN_POINT('Ctrl Pts',(12.7873404302362,40.8055028207765,15.2940595840619));
#29510=CARTESIAN_POINT('Ctrl Pts',(4.06282743286065,40.5218383314414,19.5171147224783));
#29511=CARTESIAN_POINT('Ctrl Pts',(-5.62214010851725,40.2381738421062,19.1263136657279));
#29512=CARTESIAN_POINT('Ctrl Pts',(-13.9780307684675,39.9545093527711,14.2140419893612));
#29513=CARTESIAN_POINT('Ctrl Pts',(-19.0295075960294,39.670844863436,5.9415633037382));
#29514=CARTESIAN_POINT('Ctrl Pts',(-19.5823988098096,39.3871803741007,-3.73550407482647));
#29515=CARTESIAN_POINT('Ctrl Pts',(-15.5060006358226,39.1035158847657,-12.5294963235376));
#29516=CARTESIAN_POINT('Ctrl Pts',(-7.7639757483737,38.8198513954304,-18.3615090452395));
#29517=CARTESIAN_POINT('Ctrl Pts',(1.81345709327477,38.5361869060954,-19.852851362199));
#29518=CARTESIAN_POINT('Ctrl Pts',(10.962187723492,38.2525224167602,-16.6509691656962));
#29519=CARTESIAN_POINT('Ctrl Pts',(17.5194514046147,37.9688579274251,-9.51278909236338));
#29520=CARTESIAN_POINT('Ctrl Pts',(19.935107551027,37.6851934380899,-0.125780669925069));
#29521=CARTESIAN_POINT('Ctrl Pts',(17.6380937766636,37.4015289487548,9.29096236976086));
#29522=CARTESIAN_POINT('Ctrl Pts',(11.1714253496994,37.1178644594196,16.5113170126989));
#29523=CARTESIAN_POINT('Ctrl Pts',(2.06382608535784,36.8341999700845,19.8283876240797));
#29524=CARTESIAN_POINT('Ctrl Pts',(-7.53166274505675,36.5505354807493,18.4580169572718));
#29525=CARTESIAN_POINT('Ctrl Pts',(-15.3466625514509,36.2668709914142,12.7241613749335));
#29526=CARTESIAN_POINT('Ctrl Pts',(-19.5337032236605,35.983206502079,3.98230732426164));
#29527=CARTESIAN_POINT('Ctrl Pts',(-19.1029662256092,35.6995420127439,-5.70096623318445));
#29528=CARTESIAN_POINT('Ctrl Pts',(-14.1562778449197,35.4158775234087,-14.0365284538077));
#29529=CARTESIAN_POINT('Ctrl Pts',(-5.86303814848935,35.1322130340736,-19.0538477951946));
#29530=CARTESIAN_POINT('Ctrl Pts',(3.81622728966013,34.8485485447384,-19.5668278119631));
#29531=CARTESIAN_POINT('Ctrl Pts',(12.5933337176237,34.5648840554033,-15.4541987857508));
#29532=CARTESIAN_POINT('Ctrl Pts',(18.3933711571661,34.2812195660681,-7.68819031969704));
#29533=CARTESIAN_POINT('Ctrl Pts',(19.8452025226348,33.9975550767331,1.89531295213031));
#29534=CARTESIAN_POINT('Ctrl Pts',(16.6056244330345,33.7138905873978,11.0307581330315));
#29535=CARTESIAN_POINT('Ctrl Pts',(9.44045430743507,33.4302260980627,17.5585364623509));
#29536=CARTESIAN_POINT('Ctrl Pts',(0.0435830510866937,33.1465616087275,
19.9354472601053));
#29537=CARTESIAN_POINT('Ctrl Pts',(-9.36364550039437,32.8628971193925,17.5996481914089));
#29538=CARTESIAN_POINT('Ctrl Pts',(-16.5571953167351,32.5792326300572,11.1032026508149));
#29539=CARTESIAN_POINT('Ctrl Pts',(-19.8368305482356,32.2955681407222,1.98211423944718));
#29540=CARTESIAN_POINT('Ctrl Pts',(-18.4265999691035,32.0119036513869,-7.60786617228895));
#29541=CARTESIAN_POINT('Ctrl Pts',(-12.6611685974154,31.7282391620518,-15.3987026344836));
#29542=CARTESIAN_POINT('Ctrl Pts',(-3.90087927873828,31.4445746727167,-19.5506103385464));
#29543=CARTESIAN_POINT('Ctrl Pts',(2.55132695173345,31.2554650131599,-19.2349378570825));
#29544=CARTESIAN_POINT('Ctrl Pts',(5.55152620782898,31.1609101833815,-18.3260867174061));
#29545=CARTESIAN_POINT('Ctrl Pts',(2.30651117940881,54.2861781151759,19.095415771535));
#29546=CARTESIAN_POINT('Ctrl Pts',(-0.819544023557087,54.1916232853975,
19.4730080355294));
#29547=CARTESIAN_POINT('Ctrl Pts',(-7.25786099066229,54.0025136258408,18.6636921445274));
#29548=CARTESIAN_POINT('Ctrl Pts',(-15.2027553932093,53.7188491365056,13.0332767668349));
#29549=CARTESIAN_POINT('Ctrl Pts',(-19.5523252673849,53.4351846471705,4.32341528536645));
#29550=CARTESIAN_POINT('Ctrl Pts',(-19.2803959783241,53.1515201578353,-5.40928860470038));
#29551=CARTESIAN_POINT('Ctrl Pts',(-14.4502302294709,52.8678556685001,-13.8628424617997));
#29552=CARTESIAN_POINT('Ctrl Pts',(-6.20419344545305,52.584191179165,-19.0394093823357));
#29553=CARTESIAN_POINT('Ctrl Pts',(3.50860379932289,52.3005266898299,-19.7149513312436));
#29554=CARTESIAN_POINT('Ctrl Pts',(12.3919221404827,52.0168622004947,-15.7299179049459));
#29555=CARTESIAN_POINT('Ctrl Pts',(18.3458052169007,51.7331977111596,-8.02629874805898));
#29556=CARTESIAN_POINT('Ctrl Pts',(19.9627194082814,51.4495332218244,1.57472917578388));
#29557=CARTESIAN_POINT('Ctrl Pts',(16.8604416826627,51.1658687324893,10.8034965618895));
#29558=CARTESIAN_POINT('Ctrl Pts',(9.77234392496671,50.8822042431541,17.4783085254085));
#29559=CARTESIAN_POINT('Ctrl Pts',(0.374060295795806,50.598539753819,20.0212407328584));
#29560=CARTESIAN_POINT('Ctrl Pts',(-9.11265207573848,50.3148752644838,17.8311402970578));
#29561=CARTESIAN_POINT('Ctrl Pts',(-16.4451283519559,50.0312107751487,11.4257493064833));
#29562=CARTESIAN_POINT('Ctrl Pts',(-19.8899678026295,49.7475462858135,2.31930496458734));
#29563=CARTESIAN_POINT('Ctrl Pts',(-18.6328083061265,49.4638817964784,-7.33542419140319));
#29564=CARTESIAN_POINT('Ctrl Pts',(-12.9708431608012,49.1802173071432,-15.2560552573004));
#29565=CARTESIAN_POINT('Ctrl Pts',(-4.24256384168543,48.8965528178081,-19.5701468034783));
#29566=CARTESIAN_POINT('Ctrl Pts',(5.48865979200988,48.612888328473,-19.2578453553527));
#29567=CARTESIAN_POINT('Ctrl Pts',(13.9223613669416,48.3292238391378,-14.392979120547));
#29568=CARTESIAN_POINT('Ctrl Pts',(19.0648093825124,48.0455593498027,-6.125605047679));
#29569=CARTESIAN_POINT('Ctrl Pts',(19.700326424804,47.7618948604675,3.58986528489379));
#29570=CARTESIAN_POINT('Ctrl Pts',(15.6786759283413,47.4782303711324,12.4566895734256));
#29571=CARTESIAN_POINT('Ctrl Pts',(7.95057818874294,47.1945658817972,18.3787458893891));
#29572=CARTESIAN_POINT('Ctrl Pts',(-1.65704042042933,46.9109013924621,19.9560570014168));
#29573=CARTESIAN_POINT('Ctrl Pts',(-10.8729338017748,46.6272369031269,16.8157457325575));
#29574=CARTESIAN_POINT('Ctrl Pts',(-17.518459908376,46.3435724137918,9.70018331983056));
#29575=CARTESIAN_POINT('Ctrl Pts',(-20.0226128700314,46.0599079244566,0.291492463665673));
#29576=CARTESIAN_POINT('Ctrl Pts',(-17.7934096083299,45.7762434351215,-9.18610736437879));
#29577=CARTESIAN_POINT('Ctrl Pts',(-11.3578349478834,45.4925789457863,-16.4921065754567));
#29578=CARTESIAN_POINT('Ctrl Pts',(-2.23726212643448,45.2089144564512,-19.89936310984));
#29579=CARTESIAN_POINT('Ctrl Pts',(7.41220063951033,44.9252499671161,-18.6023997290475));
#29580=CARTESIAN_POINT('Ctrl Pts',(15.3094152721255,44.6415854777809,-12.9078192590863));
#29581=CARTESIAN_POINT('Ctrl Pts',(19.5874760747776,44.3579209884458,-4.16182352096272));
#29582=CARTESIAN_POINT('Ctrl Pts',(19.2350472215369,44.0742564991106,5.56802948850576));
#29583=CARTESIAN_POINT('Ctrl Pts',(14.3354430788454,43.7905920097754,13.9815973956057));
#29584=CARTESIAN_POINT('Ctrl Pts',(6.04693264542922,43.5069275204403,19.0899083177805));
#29585=CARTESIAN_POINT('Ctrl Pts',(-3.67107584877064,43.2232630311051,19.685354863761));
#29586=CARTESIAN_POINT('Ctrl Pts',(-12.5212400796854,42.93959854177,15.6271731566047));
#29587=CARTESIAN_POINT('Ctrl Pts',(-18.411376563963,42.6559340524348,7.87471948831073));
#29588=CARTESIAN_POINT('Ctrl Pts',(-19.9490539358611,42.3722695630997,-1.73932201266128));
#29589=CARTESIAN_POINT('Ctrl Pts',(-16.770764455154,42.0886050737645,-10.9421868741751));
#29590=CARTESIAN_POINT('Ctrl Pts',(-9.62785742828906,41.8049405844294,-17.5583129981261));
#29591=CARTESIAN_POINT('Ctrl Pts',(-0.208919836796794,41.5212760950943,
-20.0236446857564));
#29592=CARTESIAN_POINT('Ctrl Pts',(9.25940651410001,41.2376116057591,-17.7553762282377));
#29593=CARTESIAN_POINT('Ctrl Pts',(16.5388042904544,40.953947116424,-11.2897274830562));
#29594=CARTESIAN_POINT('Ctrl Pts',(19.9084200257014,40.6702826270888,-2.15518121740963));
#29595=CARTESIAN_POINT('Ctrl Pts',(18.5716747860965,40.3866181377537,7.48885102262636));
#29596=CARTESIAN_POINT('Ctrl Pts',(12.8445758500108,40.1029536484185,15.3625149384123));
#29597=CARTESIAN_POINT('Ctrl Pts',(4.08101242096352,39.8192891590834,19.6044722351703));
#29598=CARTESIAN_POINT('Ctrl Pts',(-5.64730449284705,39.5356246697482,19.2119219747716));
#29599=CARTESIAN_POINT('Ctrl Pts',(-14.0405956515267,39.2519601804131,14.2776632454304));
#29600=CARTESIAN_POINT('Ctrl Pts',(-19.1146826065254,38.968295691078,5.96815740840464));
#29601=CARTESIAN_POINT('Ctrl Pts',(-19.6700485304213,38.6846312017428,-3.75222398190641));
#29602=CARTESIAN_POINT('Ctrl Pts',(-15.5754046264532,38.4009667124077,-12.5855776475278));
#29603=CARTESIAN_POINT('Ctrl Pts',(-7.79872686910231,38.1173022230725,-18.4436941316252));
#29604=CARTESIAN_POINT('Ctrl Pts',(1.82157402568654,37.8336377337374,-19.9417116132913));
#29605=CARTESIAN_POINT('Ctrl Pts',(11.0112538619422,37.5499732444022,-16.7254979713585));
#29606=CARTESIAN_POINT('Ctrl Pts',(17.5978674881561,37.2663087550671,-9.55536780369744));
#29607=CARTESIAN_POINT('Ctrl Pts',(20.0243359762019,36.9826442657319,-0.126343657163793));
#29608=CARTESIAN_POINT('Ctrl Pts',(17.7170408968388,36.6989797763968,9.33254819711234));
#29609=CARTESIAN_POINT('Ctrl Pts',(11.2214280239995,36.4153152870616,16.5852207431317));
#29610=CARTESIAN_POINT('Ctrl Pts',(2.0730636554624,36.1316507977265,19.917138376873));
#29611=CARTESIAN_POINT('Ctrl Pts',(-7.56537404599768,35.8479863083913,18.5406340076227));
#29612=CARTESIAN_POINT('Ctrl Pts',(-15.4153533533233,35.5643218190562,12.7811140088841));
#29613=CARTESIAN_POINT('Ctrl Pts',(-19.6211349863809,35.280657329721,4.00013190868774));
#29614=CARTESIAN_POINT('Ctrl Pts',(-19.1884700311734,34.9969928403859,-5.72648343847778));
#29615=CARTESIAN_POINT('Ctrl Pts',(-14.219640555188,34.7133283510507,-14.0993551699416));
#29616=CARTESIAN_POINT('Ctrl Pts',(-5.88928077243528,34.4296638617156,-19.1391317496443));
#29617=CARTESIAN_POINT('Ctrl Pts',(3.83330849634148,34.1459993723804,-19.6544078404778));
#29618=CARTESIAN_POINT('Ctrl Pts',(12.6497008000794,33.8623348830454,-15.5233709085905));
#29619=CARTESIAN_POINT('Ctrl Pts',(18.4756988050768,33.5786703937101,-7.72260224026285));
#29620=CARTESIAN_POINT('Ctrl Pts',(19.9340286405109,33.2950059043751,1.90379628903132));
#29621=CARTESIAN_POINT('Ctrl Pts',(16.6799500739787,33.0113414150398,11.0801311444916));
#29622=CARTESIAN_POINT('Ctrl Pts',(9.48270965901884,32.7276769257048,17.6371275766456));
#29623=CARTESIAN_POINT('Ctrl Pts',(0.0437773165171389,32.4440124363696,
20.0246770301167));
#29624=CARTESIAN_POINT('Ctrl Pts',(-9.40555504064084,32.1603479470344,17.6784235811412));
#29625=CARTESIAN_POINT('Ctrl Pts',(-16.6313076075072,31.8766834576993,11.1528992674491));
#29626=CARTESIAN_POINT('Ctrl Pts',(-19.9256126938554,31.5930189683641,1.99098745962569));
#29627=CARTESIAN_POINT('Ctrl Pts',(-18.5090891610392,31.309354479029,-7.64192132385965));
#29628=CARTESIAN_POINT('Ctrl Pts',(-12.71781356794,31.0256899896938,-15.4676207891775));
#29629=CARTESIAN_POINT('Ctrl Pts',(-3.91839426586458,30.7420255003587,-19.6381296717053));
#29630=CARTESIAN_POINT('Ctrl Pts',(2.56283670588982,30.5529158408019,-19.3210134924979));
#29631=CARTESIAN_POINT('Ctrl Pts',(5.57637687068598,30.4583610110235,-18.4081209878848));
#29632=CARTESIAN_POINT('Ctrl Pts',(2.33374636495171,53.9527937446315,19.3208936257936));
#29633=CARTESIAN_POINT('Ctrl Pts',(-0.829248422667396,53.8582389148531,
19.7029477756138));
#29634=CARTESIAN_POINT('Ctrl Pts',(-7.34354585410623,53.6691292552963,18.8840738821721));
#29635=CARTESIAN_POINT('Ctrl Pts',(-15.3822785181642,53.3854647659611,13.1871750649224));
#29636=CARTESIAN_POINT('Ctrl Pts',(-19.7831968630274,53.101800276626,4.37446637135565));
#29637=CARTESIAN_POINT('Ctrl Pts',(-19.5080623893974,52.8181357872909,-5.47316184725222));
#29638=CARTESIAN_POINT('Ctrl Pts',(-14.6208587530193,52.5344712979557,-14.0265360699875));
#29639=CARTESIAN_POINT('Ctrl Pts',(-6.27745355195996,52.2508068086206,-19.2642282553663));
#29640=CARTESIAN_POINT('Ctrl Pts',(3.55003392220998,51.9671423192855,-19.9477470874941));
#29641=CARTESIAN_POINT('Ctrl Pts',(12.5382468409166,51.6834778299502,-15.9156580482648));
#29642=CARTESIAN_POINT('Ctrl Pts',(18.5624340365284,51.3998133406152,-8.12107393801096));
#29643=CARTESIAN_POINT('Ctrl Pts',(20.1984407894748,51.11614885128,1.59332370701814));
#29644=CARTESIAN_POINT('Ctrl Pts',(17.0595311629746,50.8324843619448,10.9310651261251));
#29645=CARTESIAN_POINT('Ctrl Pts',(9.88773654793256,50.5488198726097,17.6846938123581));
#29646=CARTESIAN_POINT('Ctrl Pts',(0.378477234066722,50.2651553832745,20.2576531693827));
#29647=CARTESIAN_POINT('Ctrl Pts',(-9.220255013537,49.9814908939394,18.0416918499919));
#29648=CARTESIAN_POINT('Ctrl Pts',(-16.6393137622057,49.6978264046042,11.5606654822436));
#29649=CARTESIAN_POINT('Ctrl Pts',(-20.1248301583836,49.4141619152691,2.34669150600064));
#29650=CARTESIAN_POINT('Ctrl Pts',(-18.8528260196953,49.1304974259339,-7.42204147604143));
#29651=CARTESIAN_POINT('Ctrl Pts',(-13.1240039304488,48.8468329365988,-15.4361999968561));
#29652=CARTESIAN_POINT('Ctrl Pts',(-4.29266038004229,48.5631684472636,-19.8012326864051));
#29653=CARTESIAN_POINT('Ctrl Pts',(5.55347033258617,48.2795039579286,-19.4852435574115));
#29654=CARTESIAN_POINT('Ctrl Pts',(14.0867577407393,47.9958394685933,-14.5629325869872));
#29655=CARTESIAN_POINT('Ctrl Pts',(19.2899282001191,47.7121749792582,-6.19793668959756));
#29656=CARTESIAN_POINT('Ctrl Pts',(19.9329494792741,47.4285104899231,3.63225470574316));
#29657=CARTESIAN_POINT('Ctrl Pts',(15.8638110071084,47.1448460005879,12.6037791756293));
#29658=CARTESIAN_POINT('Ctrl Pts',(8.04445926173514,46.8611815112528,18.5957636135555));
#29659=CARTESIAN_POINT('Ctrl Pts',(-1.67660688829753,46.5775170219176,20.1916997433017));
#29660=CARTESIAN_POINT('Ctrl Pts',(-11.0013222871953,46.2938525325825,17.0143074239265));
#29661=CARTESIAN_POINT('Ctrl Pts',(-17.7253193058069,46.0101880432473,9.81472387231086));
#29662=CARTESIAN_POINT('Ctrl Pts',(-20.2590415090184,45.7265235539122,0.29493443035139));
#29663=CARTESIAN_POINT('Ctrl Pts',(-18.003515634149,45.442859064577,-9.29457766622435));
#29664=CARTESIAN_POINT('Ctrl Pts',(-11.4919491854206,45.1591945752419,-16.686846709373));
#29665=CARTESIAN_POINT('Ctrl Pts',(-2.26367989933175,44.8755300859068,-20.1343364056486));
#29666=CARTESIAN_POINT('Ctrl Pts',(7.4997245066736,44.5918655965717,-18.8220583759174));
#29667=CARTESIAN_POINT('Ctrl Pts',(15.4901900910749,44.3082011072365,-13.0602358372585));
#29668=CARTESIAN_POINT('Ctrl Pts',(19.818766583145,44.0245366179013,-4.21096667111763));
#29669=CARTESIAN_POINT('Ctrl Pts',(19.4621762213813,43.7408721285662,5.63377723293615));
#29670=CARTESIAN_POINT('Ctrl Pts',(14.5047171550316,43.457207639231,14.1466932332251));
#29671=CARTESIAN_POINT('Ctrl Pts',(6.1183353172326,43.1735431498958,19.3153235056613));
#29672=CARTESIAN_POINT('Ctrl Pts',(-3.71442421055426,42.8898786605607,19.9178011328182));
#29673=CARTESIAN_POINT('Ctrl Pts',(-12.6690918995096,42.6062141712256,15.8117000864621));
#29674=CARTESIAN_POINT('Ctrl Pts',(-18.6287795937849,42.3225496818904,7.96770481560604));
#29675=CARTESIAN_POINT('Ctrl Pts',(-20.1846139849791,42.0388851925553,-1.75986006825288));
#29676=CARTESIAN_POINT('Ctrl Pts',(-16.968795003946,41.7552207032201,-11.0713931054995));
#29677=CARTESIAN_POINT('Ctrl Pts',(-9.74154395076786,41.4715562138849,-17.7656429840776));
#29678=CARTESIAN_POINT('Ctrl Pts',(-0.211386779197954,41.1878917245499,
-20.2600855085073));
#29679=CARTESIAN_POINT('Ctrl Pts',(9.36874233825877,40.9042272352147,-17.9650331528156));
#29680=CARTESIAN_POINT('Ctrl Pts',(16.7340958347822,40.6205627458796,-11.4230375021171));
#29681=CARTESIAN_POINT('Ctrl Pts',(20.143500266308,40.3368982565444,-2.18062977226658));
#29682=CARTESIAN_POINT('Ctrl Pts',(18.7909706303448,40.0532337672093,7.57727998373896));
#29683=CARTESIAN_POINT('Ctrl Pts',(12.9962456448721,39.7695692778741,15.5439167625341));
#29684=CARTESIAN_POINT('Ctrl Pts',(4.12920134708626,39.4859047885389,19.83596343558));
#29685=CARTESIAN_POINT('Ctrl Pts',(-5.71398832296735,39.2022402992038,19.4387779098239));
#29686=CARTESIAN_POINT('Ctrl Pts',(-14.2063881453439,38.9185758098687,14.4462550526508));
#29687=CARTESIAN_POINT('Ctrl Pts',(-19.3403903312198,38.6349113205335,6.03862989581119));
#29688=CARTESIAN_POINT('Ctrl Pts',(-19.9023140610512,38.3512468311984,-3.79653054743685));
#29689=CARTESIAN_POINT('Ctrl Pts',(-15.7593202693022,38.0675823418632,-12.7341891705786));
#29690=CARTESIAN_POINT('Ctrl Pts',(-7.89081486937766,37.7839178525281,-18.6614787699108));
#29691=CARTESIAN_POINT('Ctrl Pts',(1.84308331972788,37.5002533631929,-20.1771849636682));
#29692=CARTESIAN_POINT('Ctrl Pts',(11.1412756418686,37.2165888738578,-16.9229940098332));
#29693=CARTESIAN_POINT('Ctrl Pts',(17.8056645367364,36.9329243845226,-9.66819836280189));
#29694=CARTESIAN_POINT('Ctrl Pts',(20.2607849617705,36.6492598951875,-0.127835533328253));
#29695=CARTESIAN_POINT('Ctrl Pts',(17.9262451547023,36.3655954058523,9.44274768420295));
#29696=CARTESIAN_POINT('Ctrl Pts',(11.3539315575162,36.0819309165172,16.7810603767059));
#29697=CARTESIAN_POINT('Ctrl Pts',(2.09754255944752,35.7982664271821,20.1523215644716));
#29698=CARTESIAN_POINT('Ctrl Pts',(-7.65470659712393,35.5146019378468,18.7595633198508));
#29699=CARTESIAN_POINT('Ctrl Pts',(-15.5973790978621,35.2309374485118,12.9320344411444));
#29700=CARTESIAN_POINT('Ctrl Pts',(-19.8528229416665,34.9472729591765,4.04736579120533));
#29701=CARTESIAN_POINT('Ctrl Pts',(-19.4150490442561,34.6636084698415,-5.79410222012417));
#29702=CARTESIAN_POINT('Ctrl Pts',(-14.3875472248033,34.3799439805062,-14.265841500715));
#29703=CARTESIAN_POINT('Ctrl Pts',(-5.958821880042,34.0962794911712,-19.3651281722237));
#29704=CARTESIAN_POINT('Ctrl Pts',(3.87857251823525,33.812615001836,-19.8864886837395));
#29705=CARTESIAN_POINT('Ctrl Pts',(12.7990694868943,33.5289505125009,-15.7066721347278));
#29706=CARTESIAN_POINT('Ctrl Pts',(18.6938613723386,33.2452860231657,-7.81379135144242));
#29707=CARTESIAN_POINT('Ctrl Pts',(20.1694112394676,32.9616215338306,1.92627646367344));
#29708=CARTESIAN_POINT('Ctrl Pts',(16.8769083394267,32.6779570444954,11.2109662460333));
#29709=CARTESIAN_POINT('Ctrl Pts',(9.59468214488203,32.3942925551603,17.8453881855154));
#29710=CARTESIAN_POINT('Ctrl Pts',(0.0442944815207541,32.1106280658251,
20.2611300947005));
#29711=CARTESIAN_POINT('Ctrl Pts',(-9.51661707419267,31.82696357649,17.8871717394074));
#29712=CARTESIAN_POINT('Ctrl Pts',(-16.827690491154,31.5432990871548,11.2845938133513));
#29713=CARTESIAN_POINT('Ctrl Pts',(-20.160897833935,31.2596345978197,2.0144967918736));
#29714=CARTESIAN_POINT('Ctrl Pts',(-18.7276422245378,30.9759701084845,-7.7321569348489));
#29715=CARTESIAN_POINT('Ctrl Pts',(-12.8679941277788,30.6923056191494,-15.6502653565598));
#29716=CARTESIAN_POINT('Ctrl Pts',(-3.96464679805612,30.4086411298142,-19.8700147927816));
#29717=CARTESIAN_POINT('Ctrl Pts',(2.5930722951385,30.2195314702575,-19.5491631551646));
#29718=CARTESIAN_POINT('Ctrl Pts',(5.64222249072293,30.1249766404791,-18.6254832946783));
#29719=CARTESIAN_POINT('Ctrl Pts',(2.35124930762599,53.8215594674016,19.4657990442344));
#29720=CARTESIAN_POINT('Ctrl Pts',(-0.835506991250132,53.7270046376232,
19.8507233170207));
#29721=CARTESIAN_POINT('Ctrl Pts',(-7.39859942014504,53.5378949780665,19.0257055689461));
#29722=CARTESIAN_POINT('Ctrl Pts',(-15.4976584671439,53.2542304887313,13.2860807705774));
#29723=CARTESIAN_POINT('Ctrl Pts',(-19.9315674705091,52.9705659993962,4.40727512992929));
#29724=CARTESIAN_POINT('Ctrl Pts',(-19.6543777810312,52.686901510061,-5.51421105245925));
#29725=CARTESIAN_POINT('Ctrl Pts',(-14.7305154059551,52.4032370207259,-14.1317366880123));
#29726=CARTESIAN_POINT('Ctrl Pts',(-6.32453584432345,52.1195725313907,-19.4087120573804));
#29727=CARTESIAN_POINT('Ctrl Pts',(3.57665991873037,51.8359080420556,-20.0973573976942));
#29728=CARTESIAN_POINT('Ctrl Pts',(12.6322848940173,51.5522435527204,-16.0350272263897));
#29729=CARTESIAN_POINT('Ctrl Pts',(18.7016544212907,51.2685790633853,-8.18198288890697));
#29730=CARTESIAN_POINT('Ctrl Pts',(20.349931271475,50.9849145740501,1.60527381176158));
#29731=CARTESIAN_POINT('Ctrl Pts',(17.1874795446085,50.701250084715,11.0130493154522));
#29732=CARTESIAN_POINT('Ctrl Pts',(9.96189564787207,50.4175855953798,17.817330960666));
#29733=CARTESIAN_POINT('Ctrl Pts',(0.381315860574492,50.1339211060447,20.4095877950711));
#29734=CARTESIAN_POINT('Ctrl Pts',(-9.2894079426539,49.8502566167095,18.177006522497));
#29735=CARTESIAN_POINT('Ctrl Pts',(-16.7641104433384,49.5665921273744,11.6473717442925));
#29736=CARTESIAN_POINT('Ctrl Pts',(-20.2757685978253,49.2829276380392,2.3642919503211));
#29737=CARTESIAN_POINT('Ctrl Pts',(-18.9942242871785,48.9992631487041,-7.47770760311098));
#29738=CARTESIAN_POINT('Ctrl Pts',(-13.2224354029705,48.715598659369,-15.551973193893));
#29739=CARTESIAN_POINT('Ctrl Pts',(-4.32485580474053,48.4319341700338,-19.9497441085197));
#29740=CARTESIAN_POINT('Ctrl Pts',(5.59512197058797,48.1482696806987,-19.6313850263131));
#29741=CARTESIAN_POINT('Ctrl Pts',(14.1924099725268,47.8646051913635,-14.6721561824506));
#29742=CARTESIAN_POINT('Ctrl Pts',(19.4346047823582,47.5809407020284,-6.24442189617503));
#29743=CARTESIAN_POINT('Ctrl Pts',(20.0824487918183,47.2972762126932,3.65949701536888));
#29744=CARTESIAN_POINT('Ctrl Pts',(15.9827913337385,47.0136117233581,12.6983089051158));
#29745=CARTESIAN_POINT('Ctrl Pts',(8.10479359061364,46.7299472340229,18.7352338850897));
#29746=CARTESIAN_POINT('Ctrl Pts',(-1.68918162428795,46.4462827446878,20.3431397112677));
#29747=CARTESIAN_POINT('Ctrl Pts',(-11.0838334138429,46.1626182553526,17.1419166001721));
#29748=CARTESIAN_POINT('Ctrl Pts',(-17.858261149336,45.8789537660175,9.8883353803916));
#29749=CARTESIAN_POINT('Ctrl Pts',(-20.4109865476307,45.5952892766824,0.297146471004314));
#29750=CARTESIAN_POINT('Ctrl Pts',(-18.1385439807257,45.3116247873472,-9.3642880205741));
#29751=CARTESIAN_POINT('Ctrl Pts',(-11.578140067745,45.027960298012,-16.8119998942583));
#29752=CARTESIAN_POINT('Ctrl Pts',(-2.28065774744747,44.7442958086769,-20.2853461422755));
#29753=CARTESIAN_POINT('Ctrl Pts',(7.55597326499919,44.4606313193418,-18.9632258830484));
#29754=CARTESIAN_POINT('Ctrl Pts',(15.6063682197616,44.1769668300066,-13.1581890418903));
#29755=CARTESIAN_POINT('Ctrl Pts',(19.9674095114092,43.8933023406715,-4.24254938410794));
#29756=CARTESIAN_POINT('Ctrl Pts',(19.6081446827283,43.6096378513363,5.67603118156499));
#29757=CARTESIAN_POINT('Ctrl Pts',(14.6135041283542,43.3259733620011,14.2527949877728));
#29758=CARTESIAN_POINT('Ctrl Pts',(6.16422350476639,43.042308872666,19.4601905554954));
#29759=CARTESIAN_POINT('Ctrl Pts',(-3.74228280050009,42.7586443833308,20.0671868310929));
#29760=CARTESIAN_POINT('Ctrl Pts',(-12.7641114816057,42.4749798939957,15.9302895754612));
#29761=CARTESIAN_POINT('Ctrl Pts',(-18.7684974888008,42.1913154046606,8.02746347769871));
#29762=CARTESIAN_POINT('Ctrl Pts',(-20.3360008089787,41.9076509153254,-1.77305921224517));
#29763=CARTESIAN_POINT('Ctrl Pts',(-17.0960628320381,41.6239864259903,-11.1544297709883));
#29764=CARTESIAN_POINT('Ctrl Pts',(-9.81460660139152,41.3403219366551,-17.8988872596267));
#29765=CARTESIAN_POINT('Ctrl Pts',(-0.212972203281963,41.05665744732,-20.4120383772306));
#29766=CARTESIAN_POINT('Ctrl Pts',(9.4390089358025,40.7729929579848,-18.0997728765514));
#29767=CARTESIAN_POINT('Ctrl Pts',(16.8596033933025,40.4893284686497,-11.5087115392406));
#29768=CARTESIAN_POINT('Ctrl Pts',(20.2945787328974,40.2056639793145,-2.1969847352987));
#29769=CARTESIAN_POINT('Ctrl Pts',(18.9319049759662,39.9219994899794,7.63411041666903));
#29770=CARTESIAN_POINT('Ctrl Pts',(13.093718916026,39.6383350006442,15.6604978471634));
#29771=CARTESIAN_POINT('Ctrl Pts',(4.16017081115702,39.3546705113091,19.9847353421279));
#29772=CARTESIAN_POINT('Ctrl Pts',(-5.75684386358992,39.0710060219739,19.5845708812619));
#29773=CARTESIAN_POINT('Ctrl Pts',(-14.3129376182953,38.7873415326388,14.5546035537782));
#29774=CARTESIAN_POINT('Ctrl Pts',(-19.4854453850015,38.5036770433037,6.08392028392143));
#29775=CARTESIAN_POINT('Ctrl Pts',(-20.0515836045849,38.2200125539685,-3.82500494393612));
#29776=CARTESIAN_POINT('Ctrl Pts',(-15.8775169039141,37.9363480646334,-12.8296969893646));
#29777=CARTESIAN_POINT('Ctrl Pts',(-7.94999684842001,37.6526835752982,-18.8014419123425));
#29778=CARTESIAN_POINT('Ctrl Pts',(1.85690664725514,37.3690190859631,-20.3285160691912));
#29779=CARTESIAN_POINT('Ctrl Pts',(11.2248364340646,37.0853545966279,-17.0499183254338));
#29780=CARTESIAN_POINT('Ctrl Pts',(17.9392089783277,36.8016901072928,-9.74071091345282));
#29781=CARTESIAN_POINT('Ctrl Pts',(20.4127430764758,36.5180256179576,-0.128794313881315));
#29782=CARTESIAN_POINT('Ctrl Pts',(18.0606939641767,36.2343611286225,9.51356932997501));
#29783=CARTESIAN_POINT('Ctrl Pts',(11.43908729248,35.9506966392873,16.9069201744589));
#29784=CARTESIAN_POINT('Ctrl Pts',(2.11327435920437,35.6670321499522,20.3034661917574));
#29785=CARTESIAN_POINT('Ctrl Pts',(-7.71211773807824,35.383367660617,18.9002621072099));
#29786=CARTESIAN_POINT('Ctrl Pts',(-15.7143611560603,35.0997031712819,13.0290261211728));
#29787=CARTESIAN_POINT('Ctrl Pts',(-20.0017212960129,34.8160386819467,4.07772147968603));
#29788=CARTESIAN_POINT('Ctrl Pts',(-19.5606640472924,34.5323741926116,-5.83755862393481));
#29789=CARTESIAN_POINT('Ctrl Pts',(-14.4954554093758,34.2487097032764,-14.3728368800661));
#29790=CARTESIAN_POINT('Ctrl Pts',(-6.00351370203096,33.9650452139413,-19.5103687631338));
#29791=CARTESIAN_POINT('Ctrl Pts',(3.90766224405355,33.6813807246061,-20.0356395340063));
#29792=CARTESIAN_POINT('Ctrl Pts',(12.8950639041969,33.397716235271,-15.8244739049259));
#29793=CARTESIAN_POINT('Ctrl Pts',(18.8340674097308,33.1140517459358,-7.87239564088531));
#29794=CARTESIAN_POINT('Ctrl Pts',(20.3206839976297,32.8303872566008,1.94072373947406));
#29795=CARTESIAN_POINT('Ctrl Pts',(17.0034870942043,32.5467227672655,11.2950497442454));
#29796=CARTESIAN_POINT('Ctrl Pts',(9.66664314302491,32.2630582779305,17.9792305213566));
#29797=CARTESIAN_POINT('Ctrl Pts',(0.0446270390856308,31.9793937885952,
20.4130908725821));
#29798=CARTESIAN_POINT('Ctrl Pts',(-9.58799343370268,31.6957292992602,18.0213273453348));
#29799=CARTESIAN_POINT('Ctrl Pts',(-16.9538986553872,31.4120648099249,11.3692298036081));
#29800=CARTESIAN_POINT('Ctrl Pts',(-20.3121095021436,31.1284003205899,2.02960514964943));
#29801=CARTESIAN_POINT('Ctrl Pts',(-18.8680961779327,30.8447358312547,-7.79014778567339));
#29802=CARTESIAN_POINT('Ctrl Pts',(-12.9645164222397,30.5610713419195,-15.7676464364222));
#29803=CARTESIAN_POINT('Ctrl Pts',(-3.99435877262015,30.2774068525844,-20.0190370340731));
#29804=CARTESIAN_POINT('Ctrl Pts',(2.61248231763768,30.0882971930276,-19.6957920450376));
#29805=CARTESIAN_POINT('Ctrl Pts',(5.68453878451291,29.9937423632492,-18.7651731818414));
#29806=CARTESIAN_POINT('Ctrl Pts',(2.35186803664952,53.8169203357015,19.4709214507763));
#29807=CARTESIAN_POINT('Ctrl Pts',(-0.835728231649532,53.7223655059232,
19.8559471824094));
#29808=CARTESIAN_POINT('Ctrl Pts',(-7.40054556370451,53.5332558463665,19.0307122490736));
#29809=CARTESIAN_POINT('Ctrl Pts',(-15.5017371483404,53.2495913570312,13.2895770872723));
#29810=CARTESIAN_POINT('Ctrl Pts',(-19.9368123714836,52.9659268676962,4.40843491954487));
#29811=CARTESIAN_POINT('Ctrl Pts',(-19.6595500301255,52.682262378361,-5.51566214186331));
#29812=CARTESIAN_POINT('Ctrl Pts',(-14.7343917686363,52.3985978890259,-14.1354555298595));
#29813=CARTESIAN_POINT('Ctrl Pts',(-6.3262002033585,52.1149333996907,-19.4138195597816));
#29814=CARTESIAN_POINT('Ctrl Pts',(3.57760114770736,51.8312689103556,-20.1026461221598));
#29815=CARTESIAN_POINT('Ctrl Pts',(12.6356091391944,51.5476044210204,-16.0392469268364));
#29816=CARTESIAN_POINT('Ctrl Pts',(18.706575861892,51.2639399316853,-8.18413602032115));
#29817=CARTESIAN_POINT('Ctrl Pts',(20.3552864600137,50.98027544235,1.60569624796426));
#29818=CARTESIAN_POINT('Ctrl Pts',(17.1920025198992,50.6966109530149,11.0159474565449));
#29819=CARTESIAN_POINT('Ctrl Pts',(9.96451717205493,50.4129464636797,17.8220196838587));
#29820=CARTESIAN_POINT('Ctrl Pts',(0.381416206021541,50.1292819743447,20.4149586840892));
#29821=CARTESIAN_POINT('Ctrl Pts',(-9.29185249869818,49.8456174850094,18.18178989617));
#29822=CARTESIAN_POINT('Ctrl Pts',(-16.7685220060165,49.5619529956743,11.6504368106559));
#29823=CARTESIAN_POINT('Ctrl Pts',(-20.2811042716596,49.2782885063392,2.36491412602784));
#29824=CARTESIAN_POINT('Ctrl Pts',(-18.999222715934,48.9946240170041,-7.47967540070289));
#29825=CARTESIAN_POINT('Ctrl Pts',(-13.2259149555241,48.7109595276689,-15.5560657764083));
#29826=CARTESIAN_POINT('Ctrl Pts',(-4.32599391300361,48.4272950383338,-19.9549939872915));
#29827=CARTESIAN_POINT('Ctrl Pts',(5.59659435599133,48.1436305489987,-19.6365511272388));
#29828=CARTESIAN_POINT('Ctrl Pts',(14.1961447789205,47.8599660596635,-14.6760172365503));
#29829=CARTESIAN_POINT('Ctrl Pts',(19.4397190995403,47.5763015703284,-6.24606514822754));
#29830=CARTESIAN_POINT('Ctrl Pts',(20.0877335925167,47.2926370809931,3.66046003101415));
#29831=CARTESIAN_POINT('Ctrl Pts',(15.9869972882849,47.0089725916581,12.7016505310532));
#29832=CARTESIAN_POINT('Ctrl Pts',(8.1069264091395,46.7253081023228,18.7401641591884));
#29833=CARTESIAN_POINT('Ctrl Pts',(-1.68962614120521,46.4416436129877,20.3484931141353));
#29834=CARTESIAN_POINT('Ctrl Pts',(-11.0867501821699,46.1579791236525,17.1464275845524));
#29835=CARTESIAN_POINT('Ctrl Pts',(-17.8629606435048,45.8743146343175,9.89093754720224));
#29836=CARTESIAN_POINT('Ctrl Pts',(-20.4163578047457,45.5906501449824,0.297224666641401));
#29837=CARTESIAN_POINT('Ctrl Pts',(-18.1433172327772,45.3069856556472,-9.36675228160036));
#29838=CARTESIAN_POINT('Ctrl Pts',(-11.5811869154352,45.023321166312,-16.8164240593439));
#29839=CARTESIAN_POINT('Ctrl Pts',(-2.28125791437836,44.7396566769769,-20.2906843364653));
#29840=CARTESIAN_POINT('Ctrl Pts',(7.557961658606,44.4559921876418,-18.9682161544255));
#29841=CARTESIAN_POINT('Ctrl Pts',(15.6104751166106,44.1723276983066,-13.1616516876741));
#29842=CARTESIAN_POINT('Ctrl Pts',(19.9726640389233,43.8886632089715,-4.24366583301215));
#29843=CARTESIAN_POINT('Ctrl Pts',(19.6133046678369,43.6049987196362,5.67752485864902));
#29844=CARTESIAN_POINT('Ctrl Pts',(14.6173497478612,43.321334230301,14.256545684796));
#29845=CARTESIAN_POINT('Ctrl Pts',(6.16584565219571,43.037669740966,19.465311605707));
#29846=CARTESIAN_POINT('Ctrl Pts',(-3.74326760165467,42.7540052516307,20.0724676155269));
#29847=CARTESIAN_POINT('Ctrl Pts',(-12.7674704238328,42.4703407622956,15.9344817138973));
#29848=CARTESIAN_POINT('Ctrl Pts',(-18.7734365163896,42.1866762729606,8.0295759464037));
#29849=CARTESIAN_POINT('Ctrl Pts',(-20.3413523332071,41.9030117836254,-1.7735258019853));
#29850=CARTESIAN_POINT('Ctrl Pts',(-17.1005617497612,41.6193472942903,-11.1573651171133));
#29851=CARTESIAN_POINT('Ctrl Pts',(-9.81718936609107,41.3356828049551,-17.9035974447674));
#29852=CARTESIAN_POINT('Ctrl Pts',(-0.213028248023332,41.05201831562,-20.41740991114));
#29853=CARTESIAN_POINT('Ctrl Pts',(9.44149286002567,40.7683538262848,-18.1045359257855));
#29854=CARTESIAN_POINT('Ctrl Pts',(16.8640400854962,40.4846893369497,-11.5117401164529));
#29855=CARTESIAN_POINT('Ctrl Pts',(20.2999193566913,40.2010248476145,-2.19756288324188));
#29856=CARTESIAN_POINT('Ctrl Pts',(18.9368870050839,39.9173603582794,7.63611937247311));
#29857=CARTESIAN_POINT('Ctrl Pts',(13.0971645961613,39.6336958689442,15.6646189885051));
#29858=CARTESIAN_POINT('Ctrl Pts',(4.16126558171192,39.350031379609,19.9899944290244));
#29859=CARTESIAN_POINT('Ctrl Pts',(-5.75835880695092,39.0663668902739,19.5897246628022));
#29860=CARTESIAN_POINT('Ctrl Pts',(-14.3167041421641,38.7827024009388,14.558433673293));
#29861=CARTESIAN_POINT('Ctrl Pts',(-19.4905730811527,38.4990379116037,6.08552129914113));
#29862=CARTESIAN_POINT('Ctrl Pts',(-20.0568602829488,38.2153734222685,-3.82601151385237));
#29863=CARTESIAN_POINT('Ctrl Pts',(-15.8816951549476,37.9317089329334,-12.8330731907587));
#29864=CARTESIAN_POINT('Ctrl Pts',(-7.95208893137916,37.6480444435982,-18.8063896094275));
#29865=CARTESIAN_POINT('Ctrl Pts',(1.85739530188323,37.3643799542631,-20.3338656237715));
#29866=CARTESIAN_POINT('Ctrl Pts',(11.2277903080687,37.0807154649279,-17.0544050999903));
#29867=CARTESIAN_POINT('Ctrl Pts',(17.9439297743379,36.7970509755928,-9.74327423211832));
#29868=CARTESIAN_POINT('Ctrl Pts',(20.4181147958306,36.5133864862576,-0.128828206773863));
#29869=CARTESIAN_POINT('Ctrl Pts',(18.0654467295916,36.2297219969225,9.51607287515306));
#29870=CARTESIAN_POINT('Ctrl Pts',(11.4420975477109,35.9460575075872,16.9113693183094));
#29871=CARTESIAN_POINT('Ctrl Pts',(2.11383047832578,35.6623930182522,20.308809154332));
#29872=CARTESIAN_POINT('Ctrl Pts',(-7.71414722191097,35.378728528917,18.905235809343));
#29873=CARTESIAN_POINT('Ctrl Pts',(-15.7184964718176,35.0950640395819,13.0324547770618));
#29874=CARTESIAN_POINT('Ctrl Pts',(-20.006984852839,34.8113995502467,4.07879455327383));
#29875=CARTESIAN_POINT('Ctrl Pts',(-19.5658115376498,34.5277350609116,-5.83909480780952));
#29876=CARTESIAN_POINT('Ctrl Pts',(-14.4992699637004,34.2440705715764,-14.3766191667262));
#29877=CARTESIAN_POINT('Ctrl Pts',(-6.00509355793826,33.9604060822413,-19.5155030180225));
#29878=CARTESIAN_POINT('Ctrl Pts',(3.90869056586123,33.6767415929061,-20.0409120165633));
#29879=CARTESIAN_POINT('Ctrl Pts',(12.8984573068486,33.393077103571,-15.8286381975024));
#29880=CARTESIAN_POINT('Ctrl Pts',(18.8390236931527,33.1094126142358,-7.87446730251712));
#29881=CARTESIAN_POINT('Ctrl Pts',(20.3260314896307,32.8257481249007,1.94123445067361));
#29882=CARTESIAN_POINT('Ctrl Pts',(17.0079616531857,32.5420836355655,11.2980220959072));
#29883=CARTESIAN_POINT('Ctrl Pts',(9.66918696430926,32.2584191462305,17.9839618479286));
#29884=CARTESIAN_POINT('Ctrl Pts',(0.0446387949955499,31.9747546568951,
20.4184626860802));
#29885=CARTESIAN_POINT('Ctrl Pts',(-9.59051658801136,31.6910901675601,18.0260697460044));
#29886=CARTESIAN_POINT('Ctrl Pts',(-16.9583601139928,31.4074256782248,11.3722216858637));
#29887=CARTESIAN_POINT('Ctrl Pts',(-20.3174548346148,31.1237611888899,2.03013923009681));
#29888=CARTESIAN_POINT('Ctrl Pts',(-18.8730612251852,30.8400966995547,-7.79219776225003));
#29889=CARTESIAN_POINT('Ctrl Pts',(-12.9679284853489,30.5564322102195,-15.7717958575954));
#29890=CARTESIAN_POINT('Ctrl Pts',(-3.99540909092099,30.2727677208844,-20.0243049703027));
#29891=CARTESIAN_POINT('Ctrl Pts',(2.61316846193303,30.0836580613276,-19.7009753762946));
#29892=CARTESIAN_POINT('Ctrl Pts',(5.68603466549838,29.9891032315492,-18.7701112193526));
#29893=CARTESIAN_POINT('Ctrl Pts',(2.35248676567306,53.8122812040015,19.4760438573182));
#29894=CARTESIAN_POINT('Ctrl Pts',(-0.835949472048931,53.7177263742231,
19.8611710477982));
#29895=CARTESIAN_POINT('Ctrl Pts',(-7.40249170726399,53.5286167146664,19.035718929201));
#29896=CARTESIAN_POINT('Ctrl Pts',(-15.5058158295368,53.2449522253312,13.2930734039672));
#29897=CARTESIAN_POINT('Ctrl Pts',(-19.9420572724581,52.9612877359961,4.40959470916045));
#29898=CARTESIAN_POINT('Ctrl Pts',(-19.6647222792197,52.6776232466609,-5.51711323126738));
#29899=CARTESIAN_POINT('Ctrl Pts',(-14.7382681313176,52.3939587573258,-14.1391743717067));
#29900=CARTESIAN_POINT('Ctrl Pts',(-6.32786456239355,52.1102942679906,-19.4189270621828));
#29901=CARTESIAN_POINT('Ctrl Pts',(3.57854237668436,51.8266297786555,-20.1079348466254));
#29902=CARTESIAN_POINT('Ctrl Pts',(12.6389333843715,51.5429652893203,-16.0434666272831));
#29903=CARTESIAN_POINT('Ctrl Pts',(18.7114973024933,51.2593007999852,-8.18628915173532));
#29904=CARTESIAN_POINT('Ctrl Pts',(20.3606416485524,50.97563631065,1.60611868416694));
#29905=CARTESIAN_POINT('Ctrl Pts',(17.19652549519,50.6919718213149,11.0188455976376));
#29906=CARTESIAN_POINT('Ctrl Pts',(9.96713869623779,50.4083073319797,17.8267084070514));
#29907=CARTESIAN_POINT('Ctrl Pts',(0.38151655146859,50.1246428426446,20.4203295731073));
#29908=CARTESIAN_POINT('Ctrl Pts',(-9.29429705474246,49.8409783533094,18.1865732698431));
#29909=CARTESIAN_POINT('Ctrl Pts',(-16.7729335686945,49.5573138639743,11.6535018770193));
#29910=CARTESIAN_POINT('Ctrl Pts',(-20.2864399454939,49.2736493746391,2.36553630173456));
#29911=CARTESIAN_POINT('Ctrl Pts',(-19.0042211446896,48.989984885304,-7.4816431982948));
#29912=CARTESIAN_POINT('Ctrl Pts',(-13.2293945080778,48.7063203959688,-15.5601583589236));
#29913=CARTESIAN_POINT('Ctrl Pts',(-4.3271320212667,48.4226559066337,-19.9602438660632));
#29914=CARTESIAN_POINT('Ctrl Pts',(5.5980667413947,48.1389914172986,-19.6417172281645));
#29915=CARTESIAN_POINT('Ctrl Pts',(14.1998795853142,47.8553269279634,-14.6798782906499));
#29916=CARTESIAN_POINT('Ctrl Pts',(19.4448334167225,47.5716624386283,-6.24770840028006));
#29917=CARTESIAN_POINT('Ctrl Pts',(20.0930183932152,47.2879979492931,3.66142304665942));
#29918=CARTESIAN_POINT('Ctrl Pts',(15.9912032428313,47.004333459958,12.7049921569905));
#29919=CARTESIAN_POINT('Ctrl Pts',(8.10905922766536,46.7206689706228,18.7450944332872));
#29920=CARTESIAN_POINT('Ctrl Pts',(-1.69007065812247,46.4370044812877,20.3538465170029));
#29921=CARTESIAN_POINT('Ctrl Pts',(-11.0896669504969,46.1533399919525,17.1509385689327));
#29922=CARTESIAN_POINT('Ctrl Pts',(-17.8676601376735,45.8696755026174,9.8935397140129));
#29923=CARTESIAN_POINT('Ctrl Pts',(-20.4217290618606,45.5860110132823,0.297302862278477));
#29924=CARTESIAN_POINT('Ctrl Pts',(-18.1480904848286,45.3023465239471,-9.36921654262662));
#29925=CARTESIAN_POINT('Ctrl Pts',(-11.5842337631254,45.0186820346119,-16.8208482244296));
#29926=CARTESIAN_POINT('Ctrl Pts',(-2.28185808130925,44.7350175452768,-20.296022530655));
#29927=CARTESIAN_POINT('Ctrl Pts',(7.55995005221281,44.4513530559417,-18.9732064258026));
#29928=CARTESIAN_POINT('Ctrl Pts',(15.6145820134597,44.1676885666065,-13.1651143334578));
#29929=CARTESIAN_POINT('Ctrl Pts',(19.9779185664375,43.8840240772714,-4.24478228191636));
#29930=CARTESIAN_POINT('Ctrl Pts',(19.6184646529456,43.6003595879362,5.67901853573306));
#29931=CARTESIAN_POINT('Ctrl Pts',(14.6211953673681,43.316695098601,14.2602963818193));
#29932=CARTESIAN_POINT('Ctrl Pts',(6.16746779962503,43.0330306092659,19.4704326559187));
#29933=CARTESIAN_POINT('Ctrl Pts',(-3.74425240280926,42.7493661199307,20.0777483999609));
#29934=CARTESIAN_POINT('Ctrl Pts',(-12.7708293660599,42.4657016305956,15.9386738523334));
#29935=CARTESIAN_POINT('Ctrl Pts',(-18.7783755439784,42.1820371412605,8.03168841510866));
#29936=CARTESIAN_POINT('Ctrl Pts',(-20.3467038574354,41.8983726519253,-1.77399239172543));
#29937=CARTESIAN_POINT('Ctrl Pts',(-17.1050606674842,41.6147081625902,-11.1603004632384));
#29938=CARTESIAN_POINT('Ctrl Pts',(-9.81977213079062,41.331043673255,-17.9083076299081));
#29939=CARTESIAN_POINT('Ctrl Pts',(-0.213084292764702,41.0473791839199,
-20.4227814450494));
#29940=CARTESIAN_POINT('Ctrl Pts',(9.44397678424884,40.7637146945847,-18.1092989750195));
#29941=CARTESIAN_POINT('Ctrl Pts',(16.8684767776899,40.4800502052496,-11.5147686936652));
#29942=CARTESIAN_POINT('Ctrl Pts',(20.3052599804853,40.1963857159144,-2.19814103118507));
#29943=CARTESIAN_POINT('Ctrl Pts',(18.9418690342016,39.9127212265793,7.63812832827719));
#29944=CARTESIAN_POINT('Ctrl Pts',(13.1006102762966,39.6290567372441,15.6687401298467));
#29945=CARTESIAN_POINT('Ctrl Pts',(4.16236035226682,39.345392247909,19.9952535159209));
#29946=CARTESIAN_POINT('Ctrl Pts',(-5.75987375031193,39.0617277585738,19.5948784443426));
#29947=CARTESIAN_POINT('Ctrl Pts',(-14.320470666033,38.7780632692387,14.5622637928079));
#29948=CARTESIAN_POINT('Ctrl Pts',(-19.4957007773038,38.4943987799036,6.08712231436083));
#29949=CARTESIAN_POINT('Ctrl Pts',(-20.0621369613127,38.2107342905684,-3.82701808376861));
#29950=CARTESIAN_POINT('Ctrl Pts',(-15.8858734059811,37.9270698012333,-12.8364493921527));
#29951=CARTESIAN_POINT('Ctrl Pts',(-7.95418101433831,37.6434053118981,-18.8113373065124));
#29952=CARTESIAN_POINT('Ctrl Pts',(1.85788395651131,37.359740822563,-20.3392151783517));
#29953=CARTESIAN_POINT('Ctrl Pts',(11.2307441820728,37.0760763332278,-17.0588918745468));
#29954=CARTESIAN_POINT('Ctrl Pts',(17.9486505703482,36.7924118438927,-9.74583755078384));
#29955=CARTESIAN_POINT('Ctrl Pts',(20.4234865151855,36.5087473545575,-0.128862099666414));
#29956=CARTESIAN_POINT('Ctrl Pts',(18.0701994950065,36.2250828652224,9.5185764203311));
#29957=CARTESIAN_POINT('Ctrl Pts',(11.4451078029419,35.9414183758872,16.91581846216));
#29958=CARTESIAN_POINT('Ctrl Pts',(2.11438659744718,35.6577538865521,20.3141521169065));
#29959=CARTESIAN_POINT('Ctrl Pts',(-7.7161767057437,35.3740893972169,18.9102095114761));
#29960=CARTESIAN_POINT('Ctrl Pts',(-15.7226317875749,35.0904249078818,13.0358834329508));
#29961=CARTESIAN_POINT('Ctrl Pts',(-20.0122484096652,34.8067604185466,4.07986762686163));
#29962=CARTESIAN_POINT('Ctrl Pts',(-19.5709590280071,34.5230959292115,-5.84063099168422));
#29963=CARTESIAN_POINT('Ctrl Pts',(-14.5030845180251,34.2394314398763,-14.3804014533863));
#29964=CARTESIAN_POINT('Ctrl Pts',(-6.00667341384557,33.9557669505412,-19.5206372729111));
#29965=CARTESIAN_POINT('Ctrl Pts',(3.90971888766891,33.672102461206,-20.0461844991202));
#29966=CARTESIAN_POINT('Ctrl Pts',(12.9018507095002,33.3884379718709,-15.8328024900789));
#29967=CARTESIAN_POINT('Ctrl Pts',(18.8439799765745,33.1047734825357,-7.87653896414892));
#29968=CARTESIAN_POINT('Ctrl Pts',(20.3313789816317,32.8211089932007,1.94174516187317));
#29969=CARTESIAN_POINT('Ctrl Pts',(17.0124362121671,32.5374445038654,11.300994447569));
#29970=CARTESIAN_POINT('Ctrl Pts',(9.67173078559361,32.2537800145304,17.9886931745006));
#29971=CARTESIAN_POINT('Ctrl Pts',(0.0446505509054691,31.9701155251951,
20.4238344995783));
#29972=CARTESIAN_POINT('Ctrl Pts',(-9.59303974232004,31.6864510358601,18.0308121466739));
#29973=CARTESIAN_POINT('Ctrl Pts',(-16.9628215725985,31.4027865465248,11.3752135681193));
#29974=CARTESIAN_POINT('Ctrl Pts',(-20.322800167086,31.1191220571898,2.03067331054418));
#29975=CARTESIAN_POINT('Ctrl Pts',(-18.8780262724377,30.8354575678546,-7.79424773882668));
#29976=CARTESIAN_POINT('Ctrl Pts',(-12.9713405484581,30.5517930785194,-15.7759452787685));
#29977=CARTESIAN_POINT('Ctrl Pts',(-3.99645940922183,30.2681285891843,-20.0295729065324));
#29978=CARTESIAN_POINT('Ctrl Pts',(2.61385460622837,30.0790189296275,-19.7061587075517));
#29979=CARTESIAN_POINT('Ctrl Pts',(5.68753054648386,29.9844640998491,-18.7750492568638));
#29980=CARTESIAN_POINT('Ctrl Pts',(2.3531054946966,53.8076420723014,19.4811662638601));
#29981=CARTESIAN_POINT('Ctrl Pts',(-0.83617071244833,53.713087242523,19.8663949131869));
#29982=CARTESIAN_POINT('Ctrl Pts',(-7.40443785082346,53.5239775829663,19.0407256093285));
#29983=CARTESIAN_POINT('Ctrl Pts',(-15.5098945107332,53.2403130936311,13.2965697206621));
#29984=CARTESIAN_POINT('Ctrl Pts',(-19.9473021734326,52.956648604296,4.41075449877604));
#29985=CARTESIAN_POINT('Ctrl Pts',(-19.669894528314,52.6729841149608,-5.51856432067145));
#29986=CARTESIAN_POINT('Ctrl Pts',(-14.7421444939989,52.3893196256257,-14.1428932135538));
#29987=CARTESIAN_POINT('Ctrl Pts',(-6.3295289214286,52.1056551362905,-19.424034564584));
#29988=CARTESIAN_POINT('Ctrl Pts',(3.57948360566135,51.8219906469554,-20.113223571091));
#29989=CARTESIAN_POINT('Ctrl Pts',(12.6422576295486,51.5383261576202,-16.0476863277298));
#29990=CARTESIAN_POINT('Ctrl Pts',(18.7164187430947,51.2546616682851,-8.18844228314949));
#29991=CARTESIAN_POINT('Ctrl Pts',(20.3659968370911,50.9709971789499,1.60654112036962));
#29992=CARTESIAN_POINT('Ctrl Pts',(17.2010484704808,50.6873326896148,11.0217437387303));
#29993=CARTESIAN_POINT('Ctrl Pts',(9.96976022042066,50.4036682002796,17.831397130244));
#29994=CARTESIAN_POINT('Ctrl Pts',(0.38161689691564,50.1200037109445,20.4257004621254));
#29995=CARTESIAN_POINT('Ctrl Pts',(-9.29674161078674,49.8363392216093,18.1913566435161));
#29996=CARTESIAN_POINT('Ctrl Pts',(-16.7773451313725,49.5526747322742,11.6565669433827));
#29997=CARTESIAN_POINT('Ctrl Pts',(-20.2917756193281,49.269010242939,2.36615847744129));
#29998=CARTESIAN_POINT('Ctrl Pts',(-19.0092195734451,48.9853457536039,-7.48361099588671));
#29999=CARTESIAN_POINT('Ctrl Pts',(-13.2328740606314,48.7016812642687,-15.5642509414388));
#30000=CARTESIAN_POINT('Ctrl Pts',(-4.32827012952978,48.4180167749336,-19.965493744835));
#30001=CARTESIAN_POINT('Ctrl Pts',(5.59953912679806,48.1343522855985,-19.6468833290901));
#30002=CARTESIAN_POINT('Ctrl Pts',(14.2036143917079,47.8506877962633,-14.6837393447495));
#30003=CARTESIAN_POINT('Ctrl Pts',(19.4499477339046,47.5670233069282,-6.24935165233257));
#30004=CARTESIAN_POINT('Ctrl Pts',(20.0983031939136,47.283358817593,3.66238606230469));
#30005=CARTESIAN_POINT('Ctrl Pts',(15.9954091973776,46.9996943282579,12.7083337829279));
#30006=CARTESIAN_POINT('Ctrl Pts',(8.11119204619121,46.7160298389227,18.7500247073859));
#30007=CARTESIAN_POINT('Ctrl Pts',(-1.69051517503973,46.4323653495876,20.3591999198705));
#30008=CARTESIAN_POINT('Ctrl Pts',(-11.0925837188238,46.1487008602524,17.155449553313));
#30009=CARTESIAN_POINT('Ctrl Pts',(-17.8723596318423,45.8650363709173,9.89614188082356));
#30010=CARTESIAN_POINT('Ctrl Pts',(-20.4271003189756,45.5813718815822,0.297381057915561));
#30011=CARTESIAN_POINT('Ctrl Pts',(-18.1528637368801,45.297707392247,-9.37168080365289));
#30012=CARTESIAN_POINT('Ctrl Pts',(-11.5872806108155,45.0140429029118,-16.8252723895153));
#30013=CARTESIAN_POINT('Ctrl Pts',(-2.28245824824014,44.7303784135767,-20.3013607248448));
#30014=CARTESIAN_POINT('Ctrl Pts',(7.56193844581962,44.4467139242416,-18.9781966971797));
#30015=CARTESIAN_POINT('Ctrl Pts',(15.6186889103088,44.1630494349064,-13.1685769792415));
#30016=CARTESIAN_POINT('Ctrl Pts',(19.9831730939516,43.8793849455713,-4.24589873082056));
#30017=CARTESIAN_POINT('Ctrl Pts',(19.6236246380542,43.5957204562361,5.68051221281708));
#30018=CARTESIAN_POINT('Ctrl Pts',(14.6250409868751,43.3120559669009,14.2640470788426));
#30019=CARTESIAN_POINT('Ctrl Pts',(6.16908994705435,43.0283914775658,19.4755537061303));
#30020=CARTESIAN_POINT('Ctrl Pts',(-3.74523720396384,42.7447269882306,20.083029184395));
#30021=CARTESIAN_POINT('Ctrl Pts',(-12.774188308287,42.4610624988955,15.9428659907695));
#30022=CARTESIAN_POINT('Ctrl Pts',(-18.7833145715672,42.1773980095604,8.03380088381365));
#30023=CARTESIAN_POINT('Ctrl Pts',(-20.3520553816638,41.8937335202252,-1.77445898146556));
#30024=CARTESIAN_POINT('Ctrl Pts',(-17.1095595852073,41.6100690308901,-11.1632358093634));
#30025=CARTESIAN_POINT('Ctrl Pts',(-9.82235489549016,41.3264045415549,-17.9130178150487));
#30026=CARTESIAN_POINT('Ctrl Pts',(-0.213140337506071,41.0427400522198,
-20.4281529789587));
#30027=CARTESIAN_POINT('Ctrl Pts',(9.44646070847201,40.7590755628846,-18.1140620242536));
#30028=CARTESIAN_POINT('Ctrl Pts',(16.8729134698836,40.4754110735495,-11.5177972708775));
#30029=CARTESIAN_POINT('Ctrl Pts',(20.3106006042792,40.1917465842143,-2.19871917912825));
#30030=CARTESIAN_POINT('Ctrl Pts',(18.9468510633194,39.9080820948792,7.64013728408127));
#30031=CARTESIAN_POINT('Ctrl Pts',(13.1040559564319,39.624417605544,15.6728612711884));
#30032=CARTESIAN_POINT('Ctrl Pts',(4.16345512282173,39.3407531162089,20.0005126028173));
#30033=CARTESIAN_POINT('Ctrl Pts',(-5.76138869367294,39.0570886268737,19.6000322258829));
#30034=CARTESIAN_POINT('Ctrl Pts',(-14.3242371899018,38.7734241375386,14.5660939123227));
#30035=CARTESIAN_POINT('Ctrl Pts',(-19.500828473455,38.4897596482035,6.08872332958053));
#30036=CARTESIAN_POINT('Ctrl Pts',(-20.0674136396766,38.2060951588683,-3.82802465368487));
#30037=CARTESIAN_POINT('Ctrl Pts',(-15.8900516570147,37.9224306695332,-12.8398255935468));
#30038=CARTESIAN_POINT('Ctrl Pts',(-7.95627309729745,37.638766180198,-18.8162850035974));
#30039=CARTESIAN_POINT('Ctrl Pts',(1.8583726111394,37.3551016908629,-20.344564732932));
#30040=CARTESIAN_POINT('Ctrl Pts',(11.2336980560769,37.0714372015277,-17.0633786491032));
#30041=CARTESIAN_POINT('Ctrl Pts',(17.9533713663584,36.7877727121926,-9.74840086944935));
#30042=CARTESIAN_POINT('Ctrl Pts',(20.4288582345403,36.5041082228574,-0.128895992558966));
#30043=CARTESIAN_POINT('Ctrl Pts',(18.0749522604215,36.2204437335223,9.52107996550914));
#30044=CARTESIAN_POINT('Ctrl Pts',(11.4481180581729,35.9367792441871,16.9202676060106));
#30045=CARTESIAN_POINT('Ctrl Pts',(2.11494271656859,35.653114754852,20.3194950794811));
#30046=CARTESIAN_POINT('Ctrl Pts',(-7.71820618957644,35.3694502655168,18.9151832136093));
#30047=CARTESIAN_POINT('Ctrl Pts',(-15.7267671033322,35.0857857761817,13.0393120888398));
#30048=CARTESIAN_POINT('Ctrl Pts',(-20.0175119664913,34.8021212868465,4.08094070044942));
#30049=CARTESIAN_POINT('Ctrl Pts',(-19.5761065183645,34.5184567975114,-5.84216717555893));
#30050=CARTESIAN_POINT('Ctrl Pts',(-14.5068990723497,34.2347923081762,-14.3841837400463));
#30051=CARTESIAN_POINT('Ctrl Pts',(-6.00825326975288,33.9511278188411,-19.5257715277998));
#30052=CARTESIAN_POINT('Ctrl Pts',(3.91074720947659,33.6674633295059,-20.0514569816771));
#30053=CARTESIAN_POINT('Ctrl Pts',(12.9052441121519,33.3837988401708,-15.8369667826554));
#30054=CARTESIAN_POINT('Ctrl Pts',(18.8489362599963,33.1001343508356,-7.87861062578073));
#30055=CARTESIAN_POINT('Ctrl Pts',(20.3367264736328,32.8164698615006,1.94225587307272));
#30056=CARTESIAN_POINT('Ctrl Pts',(17.0169107711485,32.5328053721653,11.3039667992308));
#30057=CARTESIAN_POINT('Ctrl Pts',(9.67427460687796,32.2491408828303,17.9934245010726));
#30058=CARTESIAN_POINT('Ctrl Pts',(0.0446623068153865,31.965476393495,20.4292063130764));
#30059=CARTESIAN_POINT('Ctrl Pts',(-9.59556289662872,31.68181190416,18.0355545473434));
#30060=CARTESIAN_POINT('Ctrl Pts',(-16.9672830312041,31.3981474148247,11.3782054503749));
#30061=CARTESIAN_POINT('Ctrl Pts',(-20.3281454995571,31.1144829254897,2.03120739099156));
#30062=CARTESIAN_POINT('Ctrl Pts',(-18.8829913196902,30.8308184361545,-7.79629771540332));
#30063=CARTESIAN_POINT('Ctrl Pts',(-12.9747526115673,30.5471539468193,-15.7800946999417));
#30064=CARTESIAN_POINT('Ctrl Pts',(-3.99750972752267,30.2634894574842,-20.034840842762));
#30065=CARTESIAN_POINT('Ctrl Pts',(2.61454075052372,30.0743797979274,-19.7113420388087));
#30066=CARTESIAN_POINT('Ctrl Pts',(5.68902642746934,29.979824968149,-18.779987294375));
#30067=CARTESIAN_POINT('Ctrl Pts',(19.6060249402455,45.6003474749988,7.73185368815516E-6));
#30068=CARTESIAN_POINT('Ctrl Pts',(19.605902746512,45.6031252417944,-0.0991959151217304));
#30069=CARTESIAN_POINT('Ctrl Pts',(19.6051921000784,45.6061132686351,-0.200788782327496));
#30070=CARTESIAN_POINT('Ctrl Pts',(19.6036273918902,45.6091726796507,-0.304764278751538));
#30071=CARTESIAN_POINT('Ctrl Pts',(19.602866302051,45.6106608080156,-0.355339008559534));
#30072=CARTESIAN_POINT('Ctrl Pts',(19.6018955212759,45.6121771924066,-0.406856113516226));
#30073=CARTESIAN_POINT('Ctrl Pts',(19.600717158251,45.6136977078302,-0.458507645760862));
#30074=CARTESIAN_POINT('Ctrl Pts',(19.6006786462318,45.6137474022945,-0.460195754400884));
#30075=CARTESIAN_POINT('Ctrl Pts',(19.6006399146967,45.6137971011713,-0.461884006660952));
#30076=CARTESIAN_POINT('Ctrl Pts',(19.6006009641703,45.6138468036185,-0.463572374342694));
#30077=CARTESIAN_POINT('Ctrl Pts',(19.5993815036751,45.6154028845348,-0.516431677571545));
#30078=CARTESIAN_POINT('Ctrl Pts',(19.5979450941458,45.6169624652159,-0.56940404484499));
#30079=CARTESIAN_POINT('Ctrl Pts',(19.5963220887863,45.6184997012337,-0.621624544728697));
#30080=CARTESIAN_POINT('Ctrl Pts',(19.5907641993122,45.6237638784788,-0.800450674249648));
#30081=CARTESIAN_POINT('Ctrl Pts',(19.5829992910381,45.6288165571378,-0.97211215889319));
#30082=CARTESIAN_POINT('Ctrl Pts',(19.5735832318412,45.6336608144723,-1.13657149480579));
#30083=CARTESIAN_POINT('Ctrl Pts',(19.5719498207282,45.6345011515602,-1.16510038372827));
#30084=CARTESIAN_POINT('Ctrl Pts',(19.5702666150533,45.6353352167298,-1.19341261143418));
#30085=CARTESIAN_POINT('Ctrl Pts',(19.5685363804135,45.6361630259432,-1.22150806297257));
#30086=CARTESIAN_POINT('Ctrl Pts',(19.5584112755607,45.6410072562523,-1.38591893891464));
#30087=CARTESIAN_POINT('Ctrl Pts',(19.5466799959704,45.6456376562628,-1.54290444633528));
#30088=CARTESIAN_POINT('Ctrl Pts',(19.5338658348142,45.6500545818785,-1.69245558984535));
#30089=CARTESIAN_POINT('Ctrl Pts',(19.520930988668,45.6545131065202,-1.84341522026556));
#30090=CARTESIAN_POINT('Ctrl Pts',(19.506892862575,45.6587541166232,-1.98680015292029));
#30091=CARTESIAN_POINT('Ctrl Pts',(19.4922404710047,45.6627779517796,-2.12262085936696));
#30092=CARTESIAN_POINT('Ctrl Pts',(19.4878487835995,45.663983995591,-2.16332971450569));
#30093=CARTESIAN_POINT('Ctrl Pts',(19.483401575761,45.6651705293132,-2.20335915024632));
#30094=CARTESIAN_POINT('Ctrl Pts',(19.4789111458312,45.6663375616825,-2.24270971606319));
#30095=CARTESIAN_POINT('Ctrl Pts',(19.4638385720144,45.6702548216797,-2.37479379649197));
#30096=CARTESIAN_POINT('Ctrl Pts',(19.4482826000073,45.6739520730275,-2.49922833082123));
#30097=CARTESIAN_POINT('Ctrl Pts',(19.4326725718548,45.6774275061112,-2.61604292565062));
#30098=CARTESIAN_POINT('Ctrl Pts',(19.4170267845803,45.6809109006434,-2.73312511688008));
#30099=CARTESIAN_POINT('Ctrl Pts',(19.4013267266615,45.6841714591433,-2.84255273069598));
#30100=CARTESIAN_POINT('Ctrl Pts',(19.3859529694956,45.6872073458246,-2.94436331220916));
#30101=CARTESIAN_POINT('Ctrl Pts',(19.3817453477279,45.6880382333394,-2.97222770569025));
#30102=CARTESIAN_POINT('Ctrl Pts',(19.3775618679578,45.6888522916506,-2.99952157175226));
#30103=CARTESIAN_POINT('Ctrl Pts',(19.3734096540216,45.6896494829977,-3.02624573478413));
#30104=CARTESIAN_POINT('Ctrl Pts',(19.3691021344382,45.6904764917675,-3.05396946419215));
#30105=CARTESIAN_POINT('Ctrl Pts',(19.3648282431082,45.6912853322375,-3.08108009860853));
#30106=CARTESIAN_POINT('Ctrl Pts',(19.3605955852494,45.6920759513573,-3.10757859002396));
#30107=CARTESIAN_POINT('Ctrl Pts',(19.3571207331025,45.6927250197767,-3.12933285007929));
#30108=CARTESIAN_POINT('Ctrl Pts',(19.3540624372262,45.6932896943599,-3.1482669272787));
#30109=CARTESIAN_POINT('Ctrl Pts',(19.3507845018351,45.6938890806908,-3.16837295778217));
#30110=CARTESIAN_POINT('Ctrl Pts',(19.3500696402935,45.6940197965791,-3.17275773851925));
#30111=CARTESIAN_POINT('Ctrl Pts',(19.3493441420013,45.6941521633926,-3.17719822639957));
#30112=CARTESIAN_POINT('Ctrl Pts',(19.348601087173,45.6942874165512,-3.18173577516322));
#30113=CARTESIAN_POINT('Ctrl Pts',(19.3403005510091,45.6957983060457,-3.23242394267996));
#30114=CARTESIAN_POINT('Ctrl Pts',(19.3313279728817,45.6973923919631,-3.28594321933007));
#30115=CARTESIAN_POINT('Ctrl Pts',(19.3216121254946,45.6990704712617,-3.34227936547932));
#30116=CARTESIAN_POINT('Ctrl Pts',(19.3062434720795,45.7017248788616,-3.43139261216006));
#30117=CARTESIAN_POINT('Ctrl Pts',(19.2890173520552,45.7045893401362,-3.52755509129856));
#30118=CARTESIAN_POINT('Ctrl Pts',(19.2696134120999,45.707667947744,-3.63069593708331));
#30119=CARTESIAN_POINT('Ctrl Pts',(19.2644835540417,45.708481845338,-3.65796348687471));
#30120=CARTESIAN_POINT('Ctrl Pts',(19.2592012194185,45.7093107102349,-3.68571867189128));
#30121=CARTESIAN_POINT('Ctrl Pts',(19.2537599210222,45.7101546182132,-3.71395995646369));
#30122=CARTESIAN_POINT('Ctrl Pts',(19.2333553573458,45.7133192257805,-3.81986318900014));
#30123=CARTESIAN_POINT('Ctrl Pts',(19.2107215114628,45.7166977070327,-3.93260466509074));
#30124=CARTESIAN_POINT('Ctrl Pts',(19.1854843668334,45.7202916137562,-4.05208722543281));
#30125=CARTESIAN_POINT('Ctrl Pts',(19.1838515453959,45.7205241364139,-4.05981764378235));
#30126=CARTESIAN_POINT('Ctrl Pts',(19.1822078103139,45.7207575608416,-4.06757627217405));
#30127=CARTESIAN_POINT('Ctrl Pts',(19.1805530535289,45.7209918874608,-4.07536308090488));
#30128=CARTESIAN_POINT('Ctrl Pts',(19.1805529664524,45.7209918997916,-4.0753634906621));
#30129=CARTESIAN_POINT('Ctrl Pts',(19.1805528793758,45.7209919121223,-4.07536390041927));
#30130=CARTESIAN_POINT('Ctrl Pts',(19.1805527922992,45.720991924453,-4.07536431017665));
#30131=CARTESIAN_POINT('Ctrl Pts',(19.1542226770575,45.7247204754524,-4.19926620771021));
#30132=CARTESIAN_POINT('Ctrl Pts',(19.1251056663802,45.7286774509348,-4.33030523440866));
#30133=CARTESIAN_POINT('Ctrl Pts',(19.092754155808,45.7328644277037,-4.46834942738409));
#30134=CARTESIAN_POINT('Ctrl Pts',(19.078406951048,45.7347212625769,-4.52956908196927));
#30135=CARTESIAN_POINT('Ctrl Pts',(19.0634230332605,45.7366233318867,-4.59216609174759));
#30136=CARTESIAN_POINT('Ctrl Pts',(19.0477606812652,45.7385707698942,-4.65612704057962));
#30137=CARTESIAN_POINT('Ctrl Pts',(19.0127931802526,45.7429185869091,-4.79892516845499));
#30138=CARTESIAN_POINT('Ctrl Pts',(18.974444541065,45.7474905369569,-4.94852315660157));
#30139=CARTESIAN_POINT('Ctrl Pts',(18.932213492487,45.7522796424662,-5.10474459127921));
#30140=CARTESIAN_POINT('Ctrl Pts',(18.9216037365228,45.7534828150715,-5.14399228590512));
#30141=CARTESIAN_POINT('Ctrl Pts',(18.9107487487076,45.7546996935181,-5.18365785582798));
#30142=CARTESIAN_POINT('Ctrl Pts',(18.8996402130834,45.7559301664016,-5.22373813468913));
#30143=CARTESIAN_POINT('Ctrl Pts',(18.8765127146656,45.758491958579,-5.30718356956046));
#30144=CARTESIAN_POINT('Ctrl Pts',(18.8522862352662,45.7611125571839,-5.39242676180636));
#30145=CARTESIAN_POINT('Ctrl Pts',(18.826882943518,45.7637902337013,-5.4794368369173));
#30146=CARTESIAN_POINT('Ctrl Pts',(18.8221319439115,45.7642910207727,-5.49570972142018));
#30147=CARTESIAN_POINT('Ctrl Pts',(18.8173397749536,45.7647938042969,-5.51204439831746));
#30148=CARTESIAN_POINT('Ctrl Pts',(18.8125059175415,45.7652985729654,-5.52844065315706));
#30149=CARTESIAN_POINT('Ctrl Pts',(18.8122716879825,45.7653230320532,-5.52923515063874));
#30150=CARTESIAN_POINT('Ctrl Pts',(18.8120373605495,45.7653474958188,-5.53002979273097));
#30151=CARTESIAN_POINT('Ctrl Pts',(18.8118029351624,45.7653719642278,-5.53082457935524));
#30152=CARTESIAN_POINT('Ctrl Pts',(18.8040678701194,45.7661793201951,-5.55704924004707));
#30153=CARTESIAN_POINT('Ctrl Pts',(18.7962261839393,45.7669917668871,-5.58343131581938));
#30154=CARTESIAN_POINT('Ctrl Pts',(18.7882757045254,45.7678092187744,-5.60996986975702));
#30155=CARTESIAN_POINT('Ctrl Pts',(18.7843004648185,45.7682179447181,-5.62323914672563));
#30156=CARTESIAN_POINT('Ctrl Pts',(18.7802980266179,45.7686279221678,-5.63654754319851));
#30157=CARTESIAN_POINT('Ctrl Pts',(18.7762681206468,45.7690391461238,-5.6498949472525));
#30158=CARTESIAN_POINT('Ctrl Pts',(18.7724578092314,45.7694279619784,-5.66251503476748));
#30159=CARTESIAN_POINT('Ctrl Pts',(18.7680621799817,45.7698746061527,-5.67701103937774));
#30160=CARTESIAN_POINT('Ctrl Pts',(18.7651553992614,45.7701692021042,-5.68657039957662));
#30161=CARTESIAN_POINT('Ctrl Pts',(18.7649878766756,45.7701861801567,-5.68712132133259));
#30162=CARTESIAN_POINT('Ctrl Pts',(18.7648253120611,45.7702026531963,-5.68765585036422));
#30163=CARTESIAN_POINT('Ctrl Pts',(18.7646681064484,45.7702185810492,-5.68817268382919));
#30164=CARTESIAN_POINT('Ctrl Pts',(18.7531282240485,45.771387785798,-5.72611151631894));
#30165=CARTESIAN_POINT('Ctrl Pts',(18.7414664350465,45.7725582672087,-5.76403862541));
#30166=CARTESIAN_POINT('Ctrl Pts',(18.7296824816022,45.7737298829444,-5.80195321240811));
#30167=CARTESIAN_POINT('Ctrl Pts',(18.6621249120651,45.7804467723062,-6.01931806875232));
#30168=CARTESIAN_POINT('Ctrl Pts',(18.5905427203801,45.7871920872057,-6.2362686965882));
#30169=CARTESIAN_POINT('Ctrl Pts',(18.5149001448638,45.7939511589712,-6.45265663936953));
#30170=CARTESIAN_POINT('Ctrl Pts',(18.463487002449,45.798545200315,-6.59973233110937));
#30171=CARTESIAN_POINT('Ctrl Pts',(18.4101979846379,45.8031455605172,-6.74654812074804));
#30172=CARTESIAN_POINT('Ctrl Pts',(18.3550332525197,45.8077585521504,-6.89306038863373));
#30173=CARTESIAN_POINT('Ctrl Pts',(18.2648484502795,45.8152999961528,-7.13258262317863));
#30174=CARTESIAN_POINT('Ctrl Pts',(18.1696399337302,45.8228649685549,-7.37128980698546));
#30175=CARTESIAN_POINT('Ctrl Pts',(18.0693780421993,45.8304506377908,-7.6089707120173));
#30176=CARTESIAN_POINT('Ctrl Pts',(17.9170044681206,45.8419790013158,-7.97018760546468));
#30177=CARTESIAN_POINT('Ctrl Pts',(17.7542998766073,45.8534846033808,-8.32594665084251));
#30178=CARTESIAN_POINT('Ctrl Pts',(17.5816383438957,45.8649714539999,-8.67586600727905));
#30179=CARTESIAN_POINT('Ctrl Pts',(17.4071722932836,45.8765783558386,-9.02944243621163));
#30180=CARTESIAN_POINT('Ctrl Pts',(17.2225398918773,45.8881660883396,-9.37705693441665));
#30181=CARTESIAN_POINT('Ctrl Pts',(17.0280739525588,45.8997389522156,-9.71830965581869));
#30182=CARTESIAN_POINT('Ctrl Pts',(16.8317047608384,45.9114250805586,-10.0629022426178));
#30183=CARTESIAN_POINT('Ctrl Pts',(16.6253084217162,45.9230960490225,-10.4010084104177));
#30184=CARTESIAN_POINT('Ctrl Pts',(16.4091766519334,45.9347566279772,-10.7322032442443));
#30185=CARTESIAN_POINT('Ctrl Pts',(16.3510251687626,45.9378939731325,-10.8213130998887));
#30186=CARTESIAN_POINT('Ctrl Pts',(16.2921686541557,45.9410305677985,-10.9099225406115));
#30187=CARTESIAN_POINT('Ctrl Pts',(16.2326121943868,45.9441665075942,-10.9980230566588));
#30188=CARTESIAN_POINT('Ctrl Pts',(16.0139960961578,45.9556777177144,-11.3214168773282));
#30189=CARTESIAN_POINT('Ctrl Pts',(15.784866525157,45.9671887163556,-11.6394613495224));
#30190=CARTESIAN_POINT('Ctrl Pts',(15.5453967488336,45.978747676031,-11.9513526224958));
#30191=CARTESIAN_POINT('Ctrl Pts',(15.5135112184137,45.9802867577724,-11.9928811144199));
#30192=CARTESIAN_POINT('Ctrl Pts',(15.4814423864636,45.9818266897915,-12.0343004983451));
#30193=CARTESIAN_POINT('Ctrl Pts',(15.449190680607,45.9833675858137,-12.0756088605475));
#30194=CARTESIAN_POINT('Ctrl Pts',(15.4201737076078,45.9847539353751,-12.1127741390603));
#30195=CARTESIAN_POINT('Ctrl Pts',(15.391008725013,45.9861410618518,-12.1498495184319));
#30196=CARTESIAN_POINT('Ctrl Pts',(15.3616960629678,45.9875290457319,-12.1868335811219));
#30197=CARTESIAN_POINT('Ctrl Pts',(15.266989514896,45.9920134955531,-12.3063257277456));
#30198=CARTESIAN_POINT('Ctrl Pts',(15.1707410737396,45.996506921778,-12.4248650350784));
#30199=CARTESIAN_POINT('Ctrl Pts',(15.0729615768469,46.0010120789278,-12.5424041345741));
#30200=CARTESIAN_POINT('Ctrl Pts',(15.0458470050955,46.0022613736232,-12.574998108241));
#30201=CARTESIAN_POINT('Ctrl Pts',(15.0186801790888,46.0035091573359,-12.6074375224108));
#30202=CARTESIAN_POINT('Ctrl Pts',(14.9914520233692,46.0047558056658,-12.6397350721315));
#30203=CARTESIAN_POINT('Ctrl Pts',(14.9914517414063,46.0047558185755,-12.6397354065909));
#30204=CARTESIAN_POINT('Ctrl Pts',(14.9914514594433,46.0047558314853,-12.6397357410503));
#30205=CARTESIAN_POINT('Ctrl Pts',(14.9914511774804,46.004755844395,-12.6397360755096));
#30206=CARTESIAN_POINT('Ctrl Pts',(14.9495703202892,46.0066733704216,-12.6894143899428));
#30207=CARTESIAN_POINT('Ctrl Pts',(14.9075444598784,46.0085882100752,-12.7387571394817));
#30208=CARTESIAN_POINT('Ctrl Pts',(14.8653401807267,46.0105017172113,-12.7878102754429));
#30209=CARTESIAN_POINT('Ctrl Pts',(14.8416480746192,46.0115758977213,-12.8153471064338));
#30210=CARTESIAN_POINT('Ctrl Pts',(14.817899709607,46.0126496597397,-12.8427926437683));
#30211=CARTESIAN_POINT('Ctrl Pts',(14.7940889138338,46.013723242349,-12.8701548019808));
#30212=CARTESIAN_POINT('Ctrl Pts',(14.7263089256468,46.0167793105822,-12.948044124878));
#30213=CARTESIAN_POINT('Ctrl Pts',(14.6580239061822,46.0198339254333,-13.025258569368));
#30214=CARTESIAN_POINT('Ctrl Pts',(14.5890834624667,46.0228926023667,-13.1019737466364));
#30215=CARTESIAN_POINT('Ctrl Pts',(14.5391470127274,46.0251081301284,-13.1575417613958));
#30216=CARTESIAN_POINT('Ctrl Pts',(14.4888664317068,46.0273257902326,-13.2128476156823));
#30217=CARTESIAN_POINT('Ctrl Pts',(14.4381807961879,46.0295476834207,-13.2679546038604));
#30218=CARTESIAN_POINT('Ctrl Pts',(14.2206803630315,46.0390821940544,-13.5044277914996));
#30219=CARTESIAN_POINT('Ctrl Pts',(13.9971725713542,46.048623379434,-13.7356395860234));
#30220=CARTESIAN_POINT('Ctrl Pts',(13.7678983644294,46.0580965797687,-13.9612828279488));
#30221=CARTESIAN_POINT('Ctrl Pts',(13.6532612609668,46.0628331799361,-14.0741044489116));
#30222=CARTESIAN_POINT('Ctrl Pts',(13.5371824114285,46.0675527881839,-14.1855340741874));
#30223=CARTESIAN_POINT('Ctrl Pts',(13.4196912847254,46.072246157226,-14.2955337857133));
#30224=CARTESIAN_POINT('Ctrl Pts',(13.3609457213739,46.074592841747,-14.3505336414763));
#30225=CARTESIAN_POINT('Ctrl Pts',(13.301847078887,46.0769329681499,-14.4051760256209));
#30226=CARTESIAN_POINT('Ctrl Pts',(13.242398985641,46.0792653901186,-14.4594562261145));
#30227=CARTESIAN_POINT('Ctrl Pts',(13.2363663310005,46.079502078891,-14.4649644549829));
#30228=CARTESIAN_POINT('Ctrl Pts',(13.2303300781906,46.0797386888822,-14.4704689546543));
#30229=CARTESIAN_POINT('Ctrl Pts',(13.2242902307833,46.0799752185691,-14.4759697199));
#30230=CARTESIAN_POINT('Ctrl Pts',(13.2154503348084,46.0803214024518,-14.4840206174269));
#30231=CARTESIAN_POINT('Ctrl Pts',(13.2066027387986,46.0806674143134,-14.492063515393));
#30232=CARTESIAN_POINT('Ctrl Pts',(13.1977474577673,46.0810132543106,-14.5000984013488));
#30233=CARTESIAN_POINT('Ctrl Pts',(13.1940210477027,46.0811587879917,-14.503479579178));
#30234=CARTESIAN_POINT('Ctrl Pts',(13.190293276632,46.0813042910969,-14.5068593381128));
#30235=CARTESIAN_POINT('Ctrl Pts',(13.1865641460201,46.0814497641029,-14.5102376776088));
#30236=CARTESIAN_POINT('Ctrl Pts',(13.1828350154082,46.0815952371088,-14.513616017105));
#30237=CARTESIAN_POINT('Ctrl Pts',(13.1807910961664,46.0816749099609,-14.5154657927537));
#30238=CARTESIAN_POINT('Ctrl Pts',(13.1788359769999,46.0817511664932,-14.5172351488441));
#30239=CARTESIAN_POINT('Ctrl Pts',(13.1749257386672,46.081903679558,-14.5207738610248));
#30240=CARTESIAN_POINT('Ctrl Pts',(13.1709735028936,46.0820578845228,-14.524347881604));
#30241=CARTESIAN_POINT('Ctrl Pts',(13.1669791820893,46.0822137828764,-14.5279571121918));
#30242=CARTESIAN_POINT('Ctrl Pts',(13.1656806956612,46.0822644628058,-14.5291304122756));
#30243=CARTESIAN_POINT('Ctrl Pts',(13.1643777614915,46.0823153213705,-14.5303074330241));
#30244=CARTESIAN_POINT('Ctrl Pts',(13.1630703764778,46.082366358534,-14.5314881709273));
#30245=CARTESIAN_POINT('Ctrl Pts',(13.1555909967137,46.0826583355141,-14.5382430190304));
#30246=CARTESIAN_POINT('Ctrl Pts',(13.147965948727,46.082956156398,-14.5451195244979));
#30247=CARTESIAN_POINT('Ctrl Pts',(13.1401946401066,46.083259814474,-14.5521170149269));
#30248=CARTESIAN_POINT('Ctrl Pts',(13.132609700725,46.0835561903113,-14.5589466935976));
#30249=CARTESIAN_POINT('Ctrl Pts',(13.1248854316865,46.083858126688,-14.5658916238977));
#30250=CARTESIAN_POINT('Ctrl Pts',(13.1170212640636,46.0841656173757,-14.5729511567198));
#30251=CARTESIAN_POINT('Ctrl Pts',(13.0661058401518,46.0861564216747,-14.6186570881657));
#30252=CARTESIAN_POINT('Ctrl Pts',(13.0093289423679,46.0883800583466,-14.6691701139463));
#30253=CARTESIAN_POINT('Ctrl Pts',(12.9465172321598,46.0908337186863,-14.7242892085655));
#30254=CARTESIAN_POINT('Ctrl Pts',(12.8837985215481,46.093283746114,-14.7793266933459));
#30255=CARTESIAN_POINT('Ctrl Pts',(12.8150626626095,46.0959631164349,-14.8389567423));
#30256=CARTESIAN_POINT('Ctrl Pts',(12.7401087481175,46.0988690280432,-14.9029357295103));
#30257=CARTESIAN_POINT('Ctrl Pts',(12.6857297016145,46.1009772661993,-14.9493524689736));
#30258=CARTESIAN_POINT('Ctrl Pts',(12.6280771782835,46.1032047442092,-14.9980573799866));
#30259=CARTESIAN_POINT('Ctrl Pts',(12.567066038214,46.1055503911404,-15.0489424512434));
#30260=CARTESIAN_POINT('Ctrl Pts',(12.483484516867,46.1087637836263,-15.1186518791389));
#30261=CARTESIAN_POINT('Ctrl Pts',(12.3936002954132,46.1121985190852,-15.1924543559603));
#30262=CARTESIAN_POINT('Ctrl Pts',(12.2971746222685,46.1158529217352,-15.2700340556266));
#30263=CARTESIAN_POINT('Ctrl Pts',(12.2059934337388,46.1193085655086,-15.3433942821167));
#30264=CARTESIAN_POINT('Ctrl Pts',(12.1089626472986,46.122960638108,-15.4201318060021));
#30265=CARTESIAN_POINT('Ctrl Pts',(12.005865002332,46.1268077039443,-15.4999391828502));
#30266=CARTESIAN_POINT('Ctrl Pts',(12.0008125214033,46.1269962361535,-15.5038502833378));
#30267=CARTESIAN_POINT('Ctrl Pts',(11.9957454673266,46.1271852366708,-15.5077687484583));
#30268=CARTESIAN_POINT('Ctrl Pts',(11.990663813749,46.1273747053273,-15.5116945394999));
#30269=CARTESIAN_POINT('Ctrl Pts',(11.9203110937476,46.1299977954567,-15.5660449736084));
#30270=CARTESIAN_POINT('Ctrl Pts',(11.8471602960954,46.1327106217675,-15.6218003113773));
#30271=CARTESIAN_POINT('Ctrl Pts',(11.7711402555621,46.1355127446473,-15.6788530426445));
#30272=CARTESIAN_POINT('Ctrl Pts',(11.7580798161257,46.1359941566001,-15.6886548493283));
#30273=CARTESIAN_POINT('Ctrl Pts',(11.7449346825896,46.1364782042458,-15.6984949284343));
#30274=CARTESIAN_POINT('Ctrl Pts',(11.7317044879075,46.1369648853606,-15.708372707704));
#30275=CARTESIAN_POINT('Ctrl Pts',(11.6147156841104,46.1412683928152,-15.7957175736493));
#30276=CARTESIAN_POINT('Ctrl Pts',(11.4910764483558,46.1457781425906,-15.8860149456844));
#30277=CARTESIAN_POINT('Ctrl Pts',(11.3605283946399,46.1504949671353,-15.9788441073161));
#30278=CARTESIAN_POINT('Ctrl Pts',(11.3073243691734,46.1524172788516,-16.0166760392286));
#30279=CARTESIAN_POINT('Ctrl Pts',(11.2529727523002,46.1543739841429,-16.0549278931864));
#30280=CARTESIAN_POINT('Ctrl Pts',(11.1974557403062,46.156365140172,-16.0935687133236));
#30281=CARTESIAN_POINT('Ctrl Pts',(11.1136062696487,46.1593724594249,-16.1519294247146));
#30282=CARTESIAN_POINT('Ctrl Pts',(11.0312219550445,46.1623090039633,-16.2083092744809));
#30283=CARTESIAN_POINT('Ctrl Pts',(10.9498457197145,46.1651930557842,-16.2631318647651));
#30284=CARTESIAN_POINT('Ctrl Pts',(10.9256906717774,46.166049133848,-16.2794049485589));
#30285=CARTESIAN_POINT('Ctrl Pts',(10.9016242724543,46.1669005865366,-16.2955406044705));
#30286=CARTESIAN_POINT('Ctrl Pts',(10.8776341452784,46.167747892062,-16.3115493645469));
#30287=CARTESIAN_POINT('Ctrl Pts',(10.8142590715523,46.1699862315983,-16.3538399427783));
#30288=CARTESIAN_POINT('Ctrl Pts',(10.7514168757017,46.1721956294458,-16.3952457908371));
#30289=CARTESIAN_POINT('Ctrl Pts',(10.6888734197481,46.1743849016074,-16.4359529535778));
#30290=CARTESIAN_POINT('Ctrl Pts',(10.6724630710898,46.174959329722,-16.4466338269526));
#30291=CARTESIAN_POINT('Ctrl Pts',(10.6560732444503,46.1755323722552,-16.4572665371978));
#30292=CARTESIAN_POINT('Ctrl Pts',(10.6396996167573,46.1761041884173,-16.4678543129677));
#30293=CARTESIAN_POINT('Ctrl Pts',(10.4527730776965,46.1826322235096,-16.588727727103));
#30294=CARTESIAN_POINT('Ctrl Pts',(10.2691500809476,46.1889662552685,-16.7029857667748));
#30295=CARTESIAN_POINT('Ctrl Pts',(10.0892650554393,46.195110907245,-16.811092088143));
#30296=CARTESIAN_POINT('Ctrl Pts',(9.90664300828836,46.201349052526,-16.9208432898478));
#30297=CARTESIAN_POINT('Ctrl Pts',(9.72787334103839,46.2073920118873,-17.0242544265426));
#30298=CARTESIAN_POINT('Ctrl Pts',(9.55335635417977,46.2132445781889,-17.1218026471821));
#30299=CARTESIAN_POINT('Ctrl Pts',(9.37485152513292,46.2192308799579,-17.2215799167907));
#30300=CARTESIAN_POINT('Ctrl Pts',(9.20079579368292,46.2250179881213,-17.3152235814296));
#30301=CARTESIAN_POINT('Ctrl Pts',(9.03156388560613,46.230610978579,-17.4032313606973));
#30302=CARTESIAN_POINT('Ctrl Pts',(8.89457908344085,46.2351382258343,-17.4744692753968));
#30303=CARTESIAN_POINT('Ctrl Pts',(8.76075380149399,46.2395382840782,-17.5420143132213));
#30304=CARTESIAN_POINT('Ctrl Pts',(8.63026316305271,46.2438138221131,-17.6061223778654));
#30305=CARTESIAN_POINT('Ctrl Pts',(8.46457930418867,46.2492424693235,-17.6875203360746));
#30306=CARTESIAN_POINT('Ctrl Pts',(8.30427357582073,46.2544691325356,-17.763376439676));
#30307=CARTESIAN_POINT('Ctrl Pts',(8.14965398422989,46.2594908995205,-17.8341868035107));
#30308=CARTESIAN_POINT('Ctrl Pts',(7.98829884435881,46.2647314250317,-17.9080818128255));
#30309=CARTESIAN_POINT('Ctrl Pts',(7.83313599377204,46.2697488140468,-17.9764824072678));
#30310=CARTESIAN_POINT('Ctrl Pts',(7.6844645061233,46.2745397200825,-18.039920989339));
#30311=CARTESIAN_POINT('Ctrl Pts',(7.53579347317852,46.2793306114654,-18.1033593773866));
#30312=CARTESIAN_POINT('Ctrl Pts',(7.39361338286246,46.2838950206618,-18.161836063295));
#30313=CARTESIAN_POINT('Ctrl Pts',(7.25817716725706,46.2882295704634,-18.215847025221));
#30314=CARTESIAN_POINT('Ctrl Pts',(7.25817675303133,46.2882295837204,-18.2158471904111));
#30315=CARTESIAN_POINT('Ctrl Pts',(7.25817633880566,46.2882295969774,-18.2158473556013));
#30316=CARTESIAN_POINT('Ctrl Pts',(7.25817592458005,46.2882296102345,-18.2158475207913));
#30317=CARTESIAN_POINT('Ctrl Pts',(7.18527581812296,46.2905627316544,-18.2449195386595));
#30318=CARTESIAN_POINT('Ctrl Pts',(7.11432886712614,46.2928292555409,-18.2726971385652));
#30319=CARTESIAN_POINT('Ctrl Pts',(7.04537039038447,46.2950286339044,-18.2992550152755));
#30320=CARTESIAN_POINT('Ctrl Pts',(6.92377634978799,46.2989067836932,-18.3460843492667));
#30321=CARTESIAN_POINT('Ctrl Pts',(6.80836340187918,46.3025716664672,-18.3891195623824));
#30322=CARTESIAN_POINT('Ctrl Pts',(6.69929393679081,46.3060169332361,-18.4287348300044));
#30323=CARTESIAN_POINT('Ctrl Pts',(6.60745783323462,46.3089178356611,-18.462090745125));
#30324=CARTESIAN_POINT('Ctrl Pts',(6.52011833409138,46.3116630408401,-18.4930213446528));
#30325=CARTESIAN_POINT('Ctrl Pts',(6.4373561006775,46.3142487810106,-18.5217264746776));
#30326=CARTESIAN_POINT('Ctrl Pts',(6.43169812926065,46.3144255529919,-18.5236888770742));
#30327=CARTESIAN_POINT('Ctrl Pts',(6.42606154533015,46.3146015822477,-18.5256408728957));
#30328=CARTESIAN_POINT('Ctrl Pts',(6.42044637239162,46.314776868045,-18.5275825228265));
#30329=CARTESIAN_POINT('Ctrl Pts',(6.41483119945348,46.3149521538423,-18.5295241727573));
#30330=CARTESIAN_POINT('Ctrl Pts',(6.41068416303415,46.3150815448465,-18.5309577093449));
#30331=CARTESIAN_POINT('Ctrl Pts',(6.40157955013002,46.3153655618799,-18.5340953683778));
#30332=CARTESIAN_POINT('Ctrl Pts',(6.38337032432148,46.3159335959467,-18.5403706864436));
#30333=CARTESIAN_POINT('Ctrl Pts',(6.36514293234109,46.3165021957221,-18.5466222782556));
#30334=CARTESIAN_POINT('Ctrl Pts',(6.34689742463322,46.317071345689,-18.5528500372172));
#30335=CARTESIAN_POINT('Ctrl Pts',(6.32991206270723,46.317601186696,-18.5586476692505));
#30336=CARTESIAN_POINT('Ctrl Pts',(6.31291100122898,46.3181315046282,-18.5644246468887));
#30337=CARTESIAN_POINT('Ctrl Pts',(6.29589428097814,46.3186622867918,-18.5701808839079));
#30338=CARTESIAN_POINT('Ctrl Pts',(6.28426613588955,46.3190249895875,-18.574114330438));
#30339=CARTESIAN_POINT('Ctrl Pts',(6.27263067899291,46.3193879092011,-18.5780380922054));
#30340=CARTESIAN_POINT('Ctrl Pts',(6.26098792344003,46.319751041613,-18.5819521416908));
#30341=CARTESIAN_POINT('Ctrl Pts',(6.25306446062656,46.3199981709244,-18.5846158432009));
#30342=CARTESIAN_POINT('Ctrl Pts',(6.2451376174669,46.3202453987941,-18.5872750464985));
#30343=CARTESIAN_POINT('Ctrl Pts',(6.23720739813473,46.3204927239556,-18.5899297429007));
#30344=CARTESIAN_POINT('Ctrl Pts',(6.16393633207268,46.3227778786893,-18.6144577448779));
#30345=CARTESIAN_POINT('Ctrl Pts',(6.09037704618398,46.3250713322953,-18.6386009962432));
#30346=CARTESIAN_POINT('Ctrl Pts',(6.01653280990959,46.3273720673538,-18.6623526308452));
#30347=CARTESIAN_POINT('Ctrl Pts',(5.86884433736068,46.3319735374708,-18.7098559000494));
#30348=CARTESIAN_POINT('Ctrl Pts',(5.72001610760948,46.3366041281679,-18.7557926956514));
#30349=CARTESIAN_POINT('Ctrl Pts',(5.57007540151264,46.3412553798866,-18.8001072912133));
#30350=CARTESIAN_POINT('Ctrl Pts',(5.30239826438237,46.3495588871632,-18.8792185904852));
#30351=CARTESIAN_POINT('Ctrl Pts',(5.03117079698169,46.3579100892042,-18.9531406268273));
#30352=CARTESIAN_POINT('Ctrl Pts',(4.75656504104083,46.3662915668625,-19.0215846262456));
#30353=CARTESIAN_POINT('Ctrl Pts',(4.70103167086469,46.3679865484546,-19.0354260184007));
#30354=CARTESIAN_POINT('Ctrl Pts',(4.64536015382318,46.3696827586102,-19.0490433456627));
#30355=CARTESIAN_POINT('Ctrl Pts',(4.58955210787872,46.3713805851791,-19.0624347544919));
#30356=CARTESIAN_POINT('Ctrl Pts',(4.30299362357523,46.380098442971,-19.1311958399563));
#30357=CARTESIAN_POINT('Ctrl Pts',(4.01283263018197,46.3888494541078,-19.1939908678349));
#30358=CARTESIAN_POINT('Ctrl Pts',(3.71929304826894,46.3976201213455,-19.2504893618902));
#30359=CARTESIAN_POINT('Ctrl Pts',(3.36379464312931,46.408242055855,-19.3189132671044));
#30360=CARTESIAN_POINT('Ctrl Pts',(3.00334184363891,46.4189177868653,-19.378130100985));
#30361=CARTESIAN_POINT('Ctrl Pts',(2.63840663686076,46.429687183299,-19.4275996243975));
#30362=CARTESIAN_POINT('Ctrl Pts',(2.35313401659911,46.4381057022093,-19.466270326223));
#30363=CARTESIAN_POINT('Ctrl Pts',(2.06512320625288,46.4465814519121,-19.4989844105425));
#30364=CARTESIAN_POINT('Ctrl Pts',(1.77461989863233,46.4551334788611,-19.5254749322974));
#30365=CARTESIAN_POINT('Ctrl Pts',(1.61857483378613,46.4597272358505,-19.5397044266839));
#30366=CARTESIAN_POINT('Ctrl Pts',(1.46181164610905,46.4643432402804,-19.5521382812368));
#30367=CARTESIAN_POINT('Ctrl Pts',(1.30437207310332,46.4689848726832,-19.5627346384493));
#30368=CARTESIAN_POINT('Ctrl Pts',(1.30063483619021,46.469095053876,-19.5629861704915));
#30369=CARTESIAN_POINT('Ctrl Pts',(1.29689721822389,46.4692052495095,-19.5632366671256));
```
