## Supplementary Material 4 for "De novo Powered Air-Purifying Respirator Design and Fabrication for Pandemic Response": Custom Filter Housing.step (part 4 of 4)

```
#30370=CARTESIAN_POINT('Ctrl Pts',(1.29315921977337,46.4693154596288,-19.5634861277876));
#30371=CARTESIAN_POINT('Ctrl Pts',(1.28732307891248,46.4694875308026,-19.5638756109781));
#30372=CARTESIAN_POINT('Ctrl Pts',(1.28148601055981,46.4696596372905,-19.5642625688231));
#30373=CARTESIAN_POINT('Ctrl Pts',(1.27564801688235,46.4698317792642,-19.564646999175));
#30374=CARTESIAN_POINT('Ctrl Pts',(1.22641840534326,46.4712833879788,-19.5678887561779));
#30375=CARTESIAN_POINT('Ctrl Pts',(1.17941027790358,46.472669194475,-19.5708037139749));
#30376=CARTESIAN_POINT('Ctrl Pts',(1.13283771320883,46.4740411802924,-19.5735312462702));
#30377=CARTESIAN_POINT('Ctrl Pts',(1.10037023822284,46.4749976428686,-19.5754327109449));
#30378=CARTESIAN_POINT('Ctrl Pts',(1.06811435941353,46.4759473885656,-19.5772419478768));
#30379=CARTESIAN_POINT('Ctrl Pts',(1.03546409447215,46.4769080292016,-19.5789913456826));
#30380=CARTESIAN_POINT('Ctrl Pts',(0.955979064063113,46.4792466488207,-19.5832501453599));
#30381=CARTESIAN_POINT('Ctrl Pts',(0.876428488971647,46.4815841522886,-19.587027934147));
#30382=CARTESIAN_POINT('Ctrl Pts',(0.796818320564653,46.4839209860823,-19.5903229299426));
#30383=CARTESIAN_POINT('Ctrl Pts',(0.478377646937652,46.493268321257,-19.6035029131249));
#30384=CARTESIAN_POINT('Ctrl Pts',(0.158983092527291,46.5026049850561,-19.6089581758178));
#30385=CARTESIAN_POINT('Ctrl Pts',(-0.160970907746851,46.5119595733538,
-19.6065749533179));
#30386=CARTESIAN_POINT('Ctrl Pts',(-0.574073197097879,46.5240375653101,
-19.6034979026485));
#30387=CARTESIAN_POINT('Ctrl Pts',(-0.988108299813987,46.5362240922627,
-19.5874409617401));
#30388=CARTESIAN_POINT('Ctrl Pts',(-1.40219309587945,46.5484799366978,-19.5580533398903));
#30389=CARTESIAN_POINT('Ctrl Pts',(-1.44214718607668,46.5496624749572,-19.5552177958056));
#30390=CARTESIAN_POINT('Ctrl Pts',(-1.48210168799199,46.550845656493,-19.5522581512841));
#30391=CARTESIAN_POINT('Ctrl Pts',(-1.52205577574677,46.5520294445775,-19.5491740959981));
#30392=CARTESIAN_POINT('Ctrl Pts',(-1.74502091334521,46.5586356140081,-19.5319634211999));
#30393=CARTESIAN_POINT('Ctrl Pts',(-1.96797427368093,46.5652607605454,-19.5108782335331));
#30394=CARTESIAN_POINT('Ctrl Pts',(-2.1907730159818,46.5718986941379,-19.4858649870176));
#30395=CARTESIAN_POINT('Ctrl Pts',(-2.19077347225042,46.5718987077317,-19.4858649357931));
#30396=CARTESIAN_POINT('Ctrl Pts',(-2.19077392851916,46.5718987213255,-19.4858648845686));
#30397=CARTESIAN_POINT('Ctrl Pts',(-2.19077438478778,46.5718987349193,-19.485864833344));
#30398=CARTESIAN_POINT('Ctrl Pts',(-2.63685524089932,46.585189003531,-19.4357840406387));
#30399=CARTESIAN_POINT('Ctrl Pts',(-3.08231841808075,46.5985304704153,-19.3699546432711));
#30400=CARTESIAN_POINT('Ctrl Pts',(-3.52604379855483,46.6118687053319,-19.2884773893563));
#30401=CARTESIAN_POINT('Ctrl Pts',(-3.60570327032582,46.614263242121,-19.2738502454203));
#30402=CARTESIAN_POINT('Ctrl Pts',(-3.68530662714502,46.6166576773683,-19.2587188704416));
#30403=CARTESIAN_POINT('Ctrl Pts',(-3.76484724647112,46.6190516974941,-19.2430839556145));
#30404=CARTESIAN_POINT('Ctrl Pts',(-3.78626678800525,46.6196963846231,-19.238873619935));
#30405=CARTESIAN_POINT('Ctrl Pts',(-3.80768177973671,46.6203410416539,-19.234626769022));
#30406=CARTESIAN_POINT('Ctrl Pts',(-3.82909209180939,46.6209856624605,-19.2303434167905));
#30407=CARTESIAN_POINT('Ctrl Pts',(-3.88635184826407,46.622709636883,-19.218888016012));
#30408=CARTESIAN_POINT('Ctrl Pts',(-3.9435781348145,46.6244333531846,-19.2071715428942));
#30409=CARTESIAN_POINT('Ctrl Pts',(-4.00076845990828,46.626156696293,-19.195194272197));
#30410=CARTESIAN_POINT('Ctrl Pts',(-4.00573384714899,46.6263063206546,-19.1941543797501));
#30411=CARTESIAN_POINT('Ctrl Pts',(-4.01069896525892,46.6264559292278,-19.1931125060696));
#30412=CARTESIAN_POINT('Ctrl Pts',(-4.01566381267454,46.6266055217256,-19.1920686510653));
#30413=CARTESIAN_POINT('Ctrl Pts',(-4.02062866009016,46.6267551142235,-19.191024796061));
#30414=CARTESIAN_POINT('Ctrl Pts',(-4.0229203267908,46.6268241602032,-19.1905417250514));
#30415=CARTESIAN_POINT('Ctrl Pts',(-4.02560680407537,46.626905124809,-19.1899754523928));
#30416=CARTESIAN_POINT('Ctrl Pts',(-4.03097975864422,46.6270670540207,-19.1888429070756));
#30417=CARTESIAN_POINT('Ctrl Pts',(-4.03637775882908,46.627229800101,-19.1877027764641));
#30418=CARTESIAN_POINT('Ctrl Pts',(-4.04180078894236,46.6273933623487,-19.1865549958269));
#30419=CARTESIAN_POINT('Ctrl Pts',(-4.05264684916891,46.627720486844,-19.1842594345524));
#30420=CARTESIAN_POINT('Ctrl Pts',(-4.06359302917256,46.6280508757057,-19.1819332734404));
#30421=CARTESIAN_POINT('Ctrl Pts',(-4.07463920033285,46.6283845226609,-19.1795759871132));
#30422=CARTESIAN_POINT('Ctrl Pts',(-4.09673154265345,46.6290518165713,-19.1748614144588));
#30423=CARTESIAN_POINT('Ctrl Pts',(-4.11922385060428,46.6297321380167,-19.1700223451833));
#30424=CARTESIAN_POINT('Ctrl Pts',(-4.14211504415856,46.6304254289817,-19.1650544594648));
#30425=CARTESIAN_POINT('Ctrl Pts',(-4.18789743126685,46.6318120109116,-19.1551186880281));
#30426=CARTESIAN_POINT('Ctrl Pts',(-4.23527537792873,46.6332503933754,-19.1446677184516));
#30427=CARTESIAN_POINT('Ctrl Pts',(-4.28423982584164,46.6347405128481,-19.1336656274362));
#30428=CARTESIAN_POINT('Ctrl Pts',(-4.3821687216676,46.6377207517934,-19.1116614454053));
#30429=CARTESIAN_POINT('Ctrl Pts',(-4.48644387390114,46.6409067092644,-19.087453857128));
#30430=CARTESIAN_POINT('Ctrl Pts',(-4.59697679024059,46.6442929675505,-19.0607231979755));
#30431=CARTESIAN_POINT('Ctrl Pts',(-4.67922861797018,46.6468128136057,-19.0408318783169));
#30432=CARTESIAN_POINT('Ctrl Pts',(-4.76494497774344,46.6494429048597,-19.0195419834922));
#30433=CARTESIAN_POINT('Ctrl Pts',(-4.85408238910024,46.6521809748294,-18.9967088923217));
#30434=CARTESIAN_POINT('Ctrl Pts',(-4.89123206818298,46.6533221165693,-18.9871927756145));
#30435=CARTESIAN_POINT('Ctrl Pts',(-4.92897589024084,46.6544820007251,-18.977408468002));
#30436=CARTESIAN_POINT('Ctrl Pts',(-4.96731039382047,46.6556605960427,-18.967345094483));
#30437=CARTESIAN_POINT('Ctrl Pts',(-5.08420834378002,46.6592546265789,-18.9366576556435));
#30438=CARTESIAN_POINT('Ctrl Pts',(-5.20660035063895,46.6630220534282,-18.9033765610327));
#30439=CARTESIAN_POINT('Ctrl Pts',(-5.33437326910962,46.6669589139865,-18.8671723589691));
#30440=CARTESIAN_POINT('Ctrl Pts',(-5.47411865282074,46.6712646627785,-18.8275757827157));
#30441=CARTESIAN_POINT('Ctrl Pts',(-5.62030014725964,46.6757719556175,-18.784482123783));
#30442=CARTESIAN_POINT('Ctrl Pts',(-5.77274277895888,46.6804810024528,-18.7374294251944));
#30443=CARTESIAN_POINT('Ctrl Pts',(-5.92363927527921,46.6851422882135,-18.690853954276));
#30444=CARTESIAN_POINT('Ctrl Pts',(-6.08067083469948,46.6900012559716,-18.6403991607858));
#30445=CARTESIAN_POINT('Ctrl Pts',(-6.24363105220993,46.6950581179573,-18.5855825139557));
#30446=CARTESIAN_POINT('Ctrl Pts',(-6.40340122010748,46.7000159886625,-18.5318389377539));
#30447=CARTESIAN_POINT('Ctrl Pts',(-6.56887042432139,46.7051640810647,-18.4739023819888));
#30448=CARTESIAN_POINT('Ctrl Pts',(-6.73980503792805,46.7105026090336,-18.4112878867818));
#30449=CARTESIAN_POINT('Ctrl Pts',(-6.89953217359145,46.7154911117315,-18.3527787658998));
#30450=CARTESIAN_POINT('Ctrl Pts',(-7.06403141003654,46.720645895904,-18.2901846581155));
#30451=CARTESIAN_POINT('Ctrl Pts',(-7.23307743469086,46.7259671564355,-18.2230877599396));
#30452=CARTESIAN_POINT('Ctrl Pts',(-7.4132981770511,46.7316401766988,-18.151555448996));
#30453=CARTESIAN_POINT('Ctrl Pts',(-7.59868917629877,46.7375039306379,-18.0749066243128));
#30454=CARTESIAN_POINT('Ctrl Pts',(-7.78893341469943,46.7435656558204,-17.9926171236834));
#30455=CARTESIAN_POINT('Ctrl Pts',(-7.97917765309997,46.7496273810028,-17.9103276230541));
#30456=CARTESIAN_POINT('Ctrl Pts',(-8.17427553840214,46.7558870757927,-17.8223973046759));
#30457=CARTESIAN_POINT('Ctrl Pts',(-8.37385633938252,46.7623520291006,-17.7282780518099));
#30458=CARTESIAN_POINT('Ctrl Pts',(-8.47544151019609,46.765642643142,-17.680372039146));
#30459=CARTESIAN_POINT('Ctrl Pts',(-8.57818721417779,46.7689866259061,-17.6308624892636));
#30460=CARTESIAN_POINT('Ctrl Pts',(-8.68203863077467,46.7723856088848,-17.5796758052988));
#30461=CARTESIAN_POINT('Ctrl Pts',(-8.70801436017145,46.7732357760271,-17.5668727883062));
#30462=CARTESIAN_POINT('Ctrl Pts',(-8.7340592451562,46.7740893840762,-17.5539648395289));
#30463=CARTESIAN_POINT('Ctrl Pts',(-8.76017238736167,46.7749464585706,-17.5409507935834));
#30464=CARTESIAN_POINT('Ctrl Pts',(-8.83477100901044,46.7773949029372,-17.5037729663435));
#30465=CARTESIAN_POINT('Ctrl Pts',(-8.90992675874782,46.7798716336387,-17.4657293023511));
#30466=CARTESIAN_POINT('Ctrl Pts',(-8.98561793726705,46.7823772436364,-17.426792391241));
#30467=CARTESIAN_POINT('Ctrl Pts',(-8.99212158094818,46.7825925341755,-17.4234467993126));
#30468=CARTESIAN_POINT('Ctrl Pts',(-8.99408369189947,46.7826575148396,-17.4224353782691));
#30469=CARTESIAN_POINT('Ctrl Pts',(-8.99785682847869,46.7827824514089,-17.4204910534728));
#30470=CARTESIAN_POINT('Ctrl Pts',(-9.00162996505803,46.7829073879783,-17.4185467286765));
#30471=CARTESIAN_POINT('Ctrl Pts',(-9.00540445570275,46.7830323826262,-17.4166001503923));
#30472=CARTESIAN_POINT('Ctrl Pts',(-9.00918029758023,46.7831574354389,-17.4146513151709));
#30473=CARTESIAN_POINT('Ctrl Pts',(-9.01673198133471,46.7834075410644,-17.4107536447283));
#30474=CARTESIAN_POINT('Ctrl Pts',(-9.02428907002163,46.7836578793467,-17.4068469465388));
#30475=CARTESIAN_POINT('Ctrl Pts',(-9.03185154088132,46.7839084509783,-17.4029311929911));
#30476=CARTESIAN_POINT('Ctrl Pts',(-9.04697648260083,46.7844095942416,-17.3950996858955));
#30477=CARTESIAN_POINT('Ctrl Pts',(-9.06212295303301,46.7849116708597,-17.3872319573991));
#30478=CARTESIAN_POINT('Ctrl Pts',(-9.0772907685946,46.785414686436,-17.3793277863442));
#30479=CARTESIAN_POINT('Ctrl Pts',(-9.10762639971753,46.7864207175887,-17.3635194442343));
#30480=CARTESIAN_POINT('Ctrl Pts',(-9.13804741172161,46.7874305038772,-17.3475653324086));
#30481=CARTESIAN_POINT('Ctrl Pts',(-9.16855232185229,46.788444094697,-17.3314636761538));
#30482=CARTESIAN_POINT('Ctrl Pts',(-9.22956214211366,46.7904712763367,-17.2992603636441));
#30483=CARTESIAN_POINT('Ctrl Pts',(-9.29090756073955,46.7925136649926,-17.2664668816396));
#30484=CARTESIAN_POINT('Ctrl Pts',(-9.35257627147123,46.7945716539059,-17.2330689737935));
#30485=CARTESIAN_POINT('Ctrl Pts',(-9.54653082193156,46.8010442444594,-17.1280290576717));
#30486=CARTESIAN_POINT('Ctrl Pts',(-9.74368886707524,46.8076696559492,-17.0170081975148));
#30487=CARTESIAN_POINT('Ctrl Pts',(-9.94363045416531,46.8144640697958,-16.8995624895506));
#30488=CARTESIAN_POINT('Ctrl Pts',(-10.1391848395065,46.8211093977782,-16.7846938243261));
#30489=CARTESIAN_POINT('Ctrl Pts',(-10.3374020537627,46.8279163923887,-16.6636790343369));
#30490=CARTESIAN_POINT('Ctrl Pts',(-10.5378405159045,46.8349001982492,-16.5360931305914));
#30491=CARTESIAN_POINT('Ctrl Pts',(-10.6537473664815,46.8389386993118,-16.4623144749226));
#30492=CARTESIAN_POINT('Ctrl Pts',(-10.7703960706653,46.843036324828,-16.3863383206682));
#30493=CARTESIAN_POINT('Ctrl Pts',(-10.8876933315161,46.8471960045277,-16.3080812291821));
#30494=CARTESIAN_POINT('Ctrl Pts',(-10.965460526478,46.8499538406429,-16.2561973706281));
#30495=CARTESIAN_POINT('Ctrl Pts',(-11.0435134232521,46.8527416133931,-16.2033139892031));
#30496=CARTESIAN_POINT('Ctrl Pts',(-11.1218217134225,46.8555576352681,-16.1494043409385));
#30497=CARTESIAN_POINT('Ctrl Pts',(-11.1218221011061,46.8555576492095,-16.1494040740461));
#30498=CARTESIAN_POINT('Ctrl Pts',(-11.1218224887899,46.8555576631509,-16.1494038071536));
#30499=CARTESIAN_POINT('Ctrl Pts',(-11.1218228764735,46.8555576770923,-16.1494035402611));
#30500=CARTESIAN_POINT('Ctrl Pts',(-11.3233854073492,46.8628060097138,-16.01064215476));
#30501=CARTESIAN_POINT('Ctrl Pts',(-11.5266431807126,46.8702415142046,-15.8650800525686));
#30502=CARTESIAN_POINT('Ctrl Pts',(-11.7310914791353,46.8778345956964,-15.7123379360749));
#30503=CARTESIAN_POINT('Ctrl Pts',(-11.7588757663431,46.8788664866859,-15.6915804591669));
#30504=CARTESIAN_POINT('Ctrl Pts',(-11.7866819669489,46.8799012875868,-15.6706904057044));
#30505=CARTESIAN_POINT('Ctrl Pts',(-11.8145087438311,46.8809389238425,-15.6496668506061));
#30506=CARTESIAN_POINT('Ctrl Pts',(-11.820977144164,46.8811801248529,-15.6447798753242));
#30507=CARTESIAN_POINT('Ctrl Pts',(-11.8274466562544,46.8814214790956,-15.6398856864604));
#30508=CARTESIAN_POINT('Ctrl Pts',(-11.833917263172,46.8816629856279,-15.6349842724428));
#30509=CARTESIAN_POINT('Ctrl Pts',(-12.0274598592318,46.8888866976868,-15.4883778713111));
#30510=CARTESIAN_POINT('Ctrl Pts',(-12.2219854084749,46.8962466690618,-15.3353058146507));
#30511=CARTESIAN_POINT('Ctrl Pts',(-12.4170195711503,46.9037176737407,-15.1754676589622));
#30512=CARTESIAN_POINT('Ctrl Pts',(-12.4447908946294,46.9047814857662,-15.1527079687364));
#30513=CARTESIAN_POINT('Ctrl Pts',(-12.4725724617014,46.9058475497256,-15.1298111241722));
#30514=CARTESIAN_POINT('Ctrl Pts',(-12.5003628334961,46.9069157930984,-15.1067762900836));
#30515=CARTESIAN_POINT('Ctrl Pts',(-12.6364505709735,46.9121469150404,-14.993976127587));
#30516=CARTESIAN_POINT('Ctrl Pts',(-12.7727499004119,46.9174273218309,-14.8778625405971));
#30517=CARTESIAN_POINT('Ctrl Pts',(-12.90908548709,46.9227434918036,-14.7583325463468));
#30518=CARTESIAN_POINT('Ctrl Pts',(-12.977253280429,46.9254015767899,-14.6985675492216));
#30519=CARTESIAN_POINT('Ctrl Pts',(-13.0454301335482,46.9280686330681,-14.6379484170779));
#30520=CARTESIAN_POINT('Ctrl Pts',(-13.1135929629013,46.9307427397931,-14.5764625034779));
#30521=CARTESIAN_POINT('Ctrl Pts',(-13.1476743775778,46.9320797931556,-14.545719546678));
#30522=CARTESIAN_POINT('Ctrl Pts',(-13.1817522861571,46.9334186110555,-14.5147598922244));
#30523=CARTESIAN_POINT('Ctrl Pts',(-13.2158237671768,46.9347589533218,-14.4835819594719));
#30524=CARTESIAN_POINT('Ctrl Pts',(-13.2328595076867,46.9354291244549,-14.4679929930956));
#30525=CARTESIAN_POINT('Ctrl Pts',(-13.2498936412868,46.9360996768133,-14.4523494569924));
#30526=CARTESIAN_POINT('Ctrl Pts',(-13.2669257987245,46.9367705797173,-14.4366511542268));
#30527=CARTESIAN_POINT('Ctrl Pts',(-13.2775708971229,46.9371898940323,-14.4268397149983));
#30528=CARTESIAN_POINT('Ctrl Pts',(-13.2882152235815,46.9376093452899,-14.4170068825296));
#30529=CARTESIAN_POINT('Ctrl Pts',(-13.2988586874127,46.9380289259193,-14.4071526088328));
#30530=CARTESIAN_POINT('Ctrl Pts',(-13.3009873801789,46.9381128420452,-14.4051817540934));
#30531=CARTESIAN_POINT('Ctrl Pts',(-13.3039079914457,46.938227987015,-14.402476091451));
#30532=CARTESIAN_POINT('Ctrl Pts',(-13.3048876492802,46.9382666140635,-14.4015683025748));
#30533=CARTESIAN_POINT('Ctrl Pts',(-13.306846964949,46.9383438681604,-14.3997527248226));
#30534=CARTESIAN_POINT('Ctrl Pts',(-13.3088157494589,46.9384215101324,-14.3979276324136));
#30535=CARTESIAN_POINT('Ctrl Pts',(-13.3107940428129,46.9384995949311,-14.3960930486024));
#30536=CARTESIAN_POINT('Ctrl Pts',(-13.315852414069,46.9386992528335,-14.3914021335777));
#30537=CARTESIAN_POINT('Ctrl Pts',(-13.3209727823766,46.9389016249734,-14.3866490514511));
#30538=CARTESIAN_POINT('Ctrl Pts',(-13.3261549529153,46.9391067076329,-14.3818335960839));
#30539=CARTESIAN_POINT('Ctrl Pts',(-13.3345532756689,46.9394390684368,-14.3740295788141));
#30540=CARTESIAN_POINT('Ctrl Pts',(-13.3431139169265,46.9397785467279,-14.366061744597));
#30541=CARTESIAN_POINT('Ctrl Pts',(-13.3518360188336,46.9401251270834,-14.3579291901867));
#30542=CARTESIAN_POINT('Ctrl Pts',(-13.3931190689189,46.9417655452221,-14.3194365590962));
#30543=CARTESIAN_POINT('Ctrl Pts',(-13.4380207459146,46.9435650681951,-14.2772549975227));
#30544=CARTESIAN_POINT('Ctrl Pts',(-13.4864390307363,46.9455220618137,-14.2312790967967));
#30545=CARTESIAN_POINT('Ctrl Pts',(-13.5450139535913,46.9478895713332,-14.1756588936413));
#30546=CARTESIAN_POINT('Ctrl Pts',(-13.6087367433437,46.9504875258913,-14.1144862338346));
#30547=CARTESIAN_POINT('Ctrl Pts',(-13.6773896696454,46.9533129481756,-14.0475448071822));
#30548=CARTESIAN_POINT('Ctrl Pts',(-13.7177763320112,46.9549750677965,-14.0081649738359));
#30549=CARTESIAN_POINT('Ctrl Pts',(-13.7598683700537,46.9567159059488,-13.9667881686348));
#30550=CARTESIAN_POINT('Ctrl Pts',(-13.8036145805053,46.9585348557868,-13.9233654737716));
#30551=CARTESIAN_POINT('Ctrl Pts',(-13.8775780087938,46.9616102253905,-13.8499490259366));
#30552=CARTESIAN_POINT('Ctrl Pts',(-13.9562720557375,46.9649084387406,-13.7706853477652));
#30553=CARTESIAN_POINT('Ctrl Pts',(-14.0394164181939,46.968427455044,-13.6853156709686));
#30554=CARTESIAN_POINT('Ctrl Pts',(-14.1219350242423,46.9719199867256,-13.6005884986152));
#30555=CARTESIAN_POINT('Ctrl Pts',(-14.2088373602262,46.9756300099821,-13.5098466302832));
#30556=CARTESIAN_POINT('Ctrl Pts',(-14.2998040459943,46.9795555311749,-13.4128135273989));
#30557=CARTESIAN_POINT('Ctrl Pts',(-14.3113845832385,46.9800552706563,-13.400460703369));
#30558=CARTESIAN_POINT('Ctrl Pts',(-14.3230309270968,46.9805585023081,-13.3880058909664));
#30559=CARTESIAN_POINT('Ctrl Pts',(-14.3347423634113,46.9810652221218,-13.3754484954785));
#30560=CARTESIAN_POINT('Ctrl Pts',(-14.389714613225,46.9834437116115,-13.3165054023145));
#30561=CARTESIAN_POINT('Ctrl Pts',(-14.4461215270265,46.9858990545918,-13.2553023183577));
#30562=CARTESIAN_POINT('Ctrl Pts',(-14.5038854292466,46.9884308364758,-13.1917762844465));
#30563=CARTESIAN_POINT('Ctrl Pts',(-14.515748758944,46.9889508041729,-13.178729550142));
#30564=CARTESIAN_POINT('Ctrl Pts',(-14.5276693120145,46.9894740004268,-13.1655848257572));
#30565=CARTESIAN_POINT('Ctrl Pts',(-14.5396463875439,46.9900004260561,-13.1523415551223));
#30566=CARTESIAN_POINT('Ctrl Pts',(-14.6356464113697,46.9942198928895,-13.04619257966));
#30567=CARTESIAN_POINT('Ctrl Pts',(-14.735281804401,46.9986468307833,-12.9337136274274));
#30568=CARTESIAN_POINT('Ctrl Pts',(-14.8381640295551,47.0032816673785,-12.8146100766122));
#30569=CARTESIAN_POINT('Ctrl Pts',(-14.8653393160004,47.0045059120127,-12.7831500930707));
#30570=CARTESIAN_POINT('Ctrl Pts',(-14.892740862028,47.005744661775,-12.7512278398623));
#30571=CARTESIAN_POINT('Ctrl Pts',(-14.9203609135926,47.0069979247357,-12.7188377413622));
#30572=CARTESIAN_POINT('Ctrl Pts',(-14.9566688847607,47.00864540303,-12.6762592994024));
#30573=CARTESIAN_POINT('Ctrl Pts',(-14.9933545012486,47.0103179892833,-12.6328724173399));
#30574=CARTESIAN_POINT('Ctrl Pts',(-15.0303995350332,47.0120157643875,-12.588664327746));
#30575=CARTESIAN_POINT('Ctrl Pts',(-15.0489220519254,47.0128646519396,-12.5665602829491));
#30576=CARTESIAN_POINT('Ctrl Pts',(-15.0667901653046,47.0136856732661,-12.5451454893214));
#30577=CARTESIAN_POINT('Ctrl Pts',(-15.0857678500256,47.0145599527723,-12.5222964509028));
#30578=CARTESIAN_POINT('Ctrl Pts',(-15.1037937280683,47.0153903836698,-12.5005933830111));
#30579=CARTESIAN_POINT('Ctrl Pts',(-15.1228210226261,47.0162688633745,-12.4775965714076));
#30580=CARTESIAN_POINT('Ctrl Pts',(-15.144326579341,47.017264912732,-12.451457692094));
#30581=CARTESIAN_POINT('Ctrl Pts',(-15.1454621208361,47.0173175063659,-12.4500775008026));
#30582=CARTESIAN_POINT('Ctrl Pts',(-15.1466045623422,47.0173704277637,-12.4486885413397));
#30583=CARTESIAN_POINT('Ctrl Pts',(-15.1477541179062,47.0174236871501,-12.4472905388469));
#30584=CARTESIAN_POINT('Ctrl Pts',(-15.1938647154961,47.0195600102762,-12.3912143191345));
#30585=CARTESIAN_POINT('Ctrl Pts',(-15.2387116894064,47.0216508984166,-12.3360444436015));
#30586=CARTESIAN_POINT('Ctrl Pts',(-15.2823301392105,47.0236967626057,-12.2818151589449));
#30587=CARTESIAN_POINT('Ctrl Pts',(-15.2996154264829,47.0245075055457,-12.2603249691725));
#30588=CARTESIAN_POINT('Ctrl Pts',(-15.3167077755901,47.0253111776853,-12.238982467179));
#30589=CARTESIAN_POINT('Ctrl Pts',(-15.3336093325146,47.0261078046626,-12.2177896936861));
#30590=CARTESIAN_POINT('Ctrl Pts',(-15.3588592436701,47.0272979175314,-12.1861289626526));
#30591=CARTESIAN_POINT('Ctrl Pts',(-15.3836833395221,47.0284723065937,-12.1548024154168));
#30592=CARTESIAN_POINT('Ctrl Pts',(-15.4080886797842,47.029631057327,-12.1238166479097));
#30593=CARTESIAN_POINT('Ctrl Pts',(-15.4996714317164,47.0339793507669,-12.0075403809712));
#30594=CARTESIAN_POINT('Ctrl Pts',(-15.5853602958461,47.0381086536152,-11.8960674765886));
#30595=CARTESIAN_POINT('Ctrl Pts',(-15.6655096409246,47.0420200396175,-11.7897142806066));
#30596=CARTESIAN_POINT('Ctrl Pts',(-15.7460322534673,47.0459496415283,-11.6828657819153));
#30597=CARTESIAN_POINT('Ctrl Pts',(-15.8209638882736,47.0496592920682,-11.5811845608145));
#30598=CARTESIAN_POINT('Ctrl Pts',(-15.8906358765377,47.0531500591522,-11.4849465961762));
#30599=CARTESIAN_POINT('Ctrl Pts',(-15.9606039998585,47.0566556634547,-11.3882995799831));
#30600=CARTESIAN_POINT('Ctrl Pts',(-16.0252679078004,47.0599405194411,-11.2971419813193));
#30601=CARTESIAN_POINT('Ctrl Pts',(-16.0849312521396,47.0630056897448,-11.2117115372314));
#30602=CARTESIAN_POINT('Ctrl Pts',(-16.118422723748,47.0647262950065,-11.1637559403008));
#30603=CARTESIAN_POINT('Ctrl Pts',(-16.1503379056975,47.0663776762083,-11.1176042583133));
#30604=CARTESIAN_POINT('Ctrl Pts',(-16.1807257215825,47.0679600191706,-11.0732931714316));
#30605=CARTESIAN_POINT('Ctrl Pts',(-16.2349375502648,47.0707829172003,-10.994242243262));
#30606=CARTESIAN_POINT('Ctrl Pts',(-16.2842896215377,47.0733851836891,-10.9210508157611));
#30607=CARTESIAN_POINT('Ctrl Pts',(-16.3290295289464,47.0757657892441,-10.8538961470181));
#30608=CARTESIAN_POINT('Ctrl Pts',(-16.3737552065841,47.0781456376346,-10.7867628371827));
#30609=CARTESIAN_POINT('Ctrl Pts',(-16.4138717963886,47.0803039658237,-10.7256622827774));
#30610=CARTESIAN_POINT('Ctrl Pts',(-16.4495874140089,47.0822397398614,-10.6707373333713));
#30611=CARTESIAN_POINT('Ctrl Pts',(-16.4852637559835,47.0841733851728,-10.6158727836725));
#30612=CARTESIAN_POINT('Ctrl Pts',(-16.5165489094609,47.0858849653082,-10.5671701275716));
#30613=CARTESIAN_POINT('Ctrl Pts',(-16.5436092598589,47.0873734477993,-10.5247398313587));
#30614=CARTESIAN_POINT('Ctrl Pts',(-16.5583760170444,47.0881857085127,-10.5015857379241));
#30615=CARTESIAN_POINT('Ctrl Pts',(-16.5718839635775,47.0889315339877,-10.4802989183654));
#30616=CARTESIAN_POINT('Ctrl Pts',(-16.5841548123675,47.0896107565571,-10.4608935101785));
#30617=CARTESIAN_POINT('Ctrl Pts',(-16.6041016074225,47.0907148621997,-10.4293491804677));
#30618=CARTESIAN_POINT('Ctrl Pts',(-16.6207810400214,47.0916429458606,-10.4027769175707));
#30619=CARTESIAN_POINT('Ctrl Pts',(-16.6342650538176,47.0923944215987,-10.3812224491168));
#30620=CARTESIAN_POINT('Ctrl Pts',(-16.6410070607158,47.0927701594677,-10.3704452148898));
#30621=CARTESIAN_POINT('Ctrl Pts',(-16.6469497938555,47.0931017479467,-10.3609221486867));
#30622=CARTESIAN_POINT('Ctrl Pts',(-16.6520997067708,47.0933891235678,-10.3526573015382));
#30623=CARTESIAN_POINT('Ctrl Pts',(-16.6546746632284,47.0935328113784,-10.3485248779639));
#30624=CARTESIAN_POINT('Ctrl Pts',(-16.6570514022943,47.0936654616926,-10.3447070019833));
#30625=CARTESIAN_POINT('Ctrl Pts',(-16.6592305525154,47.0937870474749,-10.3412040648956));
#30626=CARTESIAN_POINT('Ctrl Pts',(-16.6597753400707,47.0938174439205,-10.3403283306235));
#30627=CARTESIAN_POINT('Ctrl Pts',(-16.6603077780819,47.0938471491402,-10.3394722798922));
#30628=CARTESIAN_POINT('Ctrl Pts',(-16.6608278755787,47.0938761629979,-10.3386359183387));
#30629=CARTESIAN_POINT('Ctrl Pts',(-16.6610879243271,47.0938906699267,-10.338217737562));
#30630=CARTESIAN_POINT('Ctrl Pts',(-16.6611667985858,47.0938951393685,-10.3380910540254));
#30631=CARTESIAN_POINT('Ctrl Pts',(-16.6614953196705,47.0939134726223,-10.3375626979286));
#30632=CARTESIAN_POINT('Ctrl Pts',(-16.6618238407552,47.0939318058762,-10.3370343418318));
#30633=CARTESIAN_POINT('Ctrl Pts',(-16.6624020394094,47.0939639637998,-10.3361043309806));
#30634=CARTESIAN_POINT('Ctrl Pts',(-16.6636604824408,47.0940341717863,-10.3340793480792));
#30635=CARTESIAN_POINT('Ctrl Pts',(-16.6686942545669,47.0943150037321,-10.3259794164732));
#30636=CARTESIAN_POINT('Ctrl Pts',(-16.6737251469884,47.0945959850288,-10.317870833013));
#30637=CARTESIAN_POINT('Ctrl Pts',(-16.6787531338403,47.0948771173389,-10.3097535906872));
#30638=CARTESIAN_POINT('Ctrl Pts',(-16.7592009234713,47.0993752342995,-10.1798777134746));
#30639=CARTESIAN_POINT('Ctrl Pts',(-16.8389049927993,47.1039118956771,-10.0477851898003));
#30640=CARTESIAN_POINT('Ctrl Pts',(-16.9177476274706,47.1084912049632,-9.91345874649253));
#30641=CARTESIAN_POINT('Ctrl Pts',(-17.0561998752873,47.116532738161,-9.67757370669491));
#30642=CARTESIAN_POINT('Ctrl Pts',(-17.1919983434751,47.1247055881786,-9.43479761063448));
#30643=CARTESIAN_POINT('Ctrl Pts',(-17.3244687718947,47.1330341135961,-9.18506487779102));
#30644=CARTESIAN_POINT('Ctrl Pts',(-17.3428708321103,47.1341910663445,-9.15037338594331));
#30645=CARTESIAN_POINT('Ctrl Pts',(-17.3612085990178,47.1353510230364,-9.11554769178179));
#30646=CARTESIAN_POINT('Ctrl Pts',(-17.3794801955185,47.136514048812,-9.08058766027457));
#30647=CARTESIAN_POINT('Ctrl Pts',(-17.3942946510146,47.1374570202481,-9.05224236319618));
#30648=CARTESIAN_POINT('Ctrl Pts',(-17.4090656807328,47.1384021021762,-9.02380883999091));
#30649=CARTESIAN_POINT('Ctrl Pts',(-17.4237921817012,47.1393492331238,-8.9952869741603));
#30650=CARTESIAN_POINT('Ctrl Pts',(-17.4237924043218,47.1393492474416,-8.99528654299502));
#30651=CARTESIAN_POINT('Ctrl Pts',(-17.4237926269424,47.1393492617594,-8.99528611182975));
#30652=CARTESIAN_POINT('Ctrl Pts',(-17.423792849563,47.1393492760772,-8.99528568066443));
#30653=CARTESIAN_POINT('Ctrl Pts',(-17.5492281467995,47.1474166147354,-8.75234614003725));
#30654=CARTESIAN_POINT('Ctrl Pts',(-17.6714348749431,47.155632630049,-8.50299374324815));
#30655=CARTESIAN_POINT('Ctrl Pts',(-17.789819636347,47.1639581786919,-8.24723380350192));
#30656=CARTESIAN_POINT('Ctrl Pts',(-17.7980791662298,47.1645390399192,-8.22938981040599));
#30657=CARTESIAN_POINT('Ctrl Pts',(-17.8063200817956,47.1651204342142,-8.21151464600503));
#30658=CARTESIAN_POINT('Ctrl Pts',(-17.8145421768707,47.1657023482401,-8.19360832045648));
#30659=CARTESIAN_POINT('Ctrl Pts',(-17.8320304592864,47.1669400713184,-8.15552181387152));
#30660=CARTESIAN_POINT('Ctrl Pts',(-17.8494335736596,47.168180109747,-8.11729428376317));
#30661=CARTESIAN_POINT('Ctrl Pts',(-17.8667495117252,47.1694223103997,-8.07892580736996));
#30662=CARTESIAN_POINT('Ctrl Pts',(-17.875407480758,47.170043410726,-8.0597415691733));
#30663=CARTESIAN_POINT('Ctrl Pts',(-17.8840436556901,47.1706650516314,-8.04052209439509));
#30664=CARTESIAN_POINT('Ctrl Pts',(-17.8926577837611,47.1712872134199,-8.02126739444524));
#30665=CARTESIAN_POINT('Ctrl Pts',(-17.8969648477966,47.1715982943142,-8.01164004447039));
#30666=CARTESIAN_POINT('Ctrl Pts',(-17.9015267428194,47.1719281895335,-8.00142485788426));
#30667=CARTESIAN_POINT('Ctrl Pts',(-17.9070813576408,47.1723310129709,-7.98894804735926));
#30668=CARTESIAN_POINT('Ctrl Pts',(-17.9126359724623,47.1727338364084,-7.97647123683425));
#30669=CARTESIAN_POINT('Ctrl Pts',(-17.9181606095077,47.173135506367,-7.96402659020528));
#30670=CARTESIAN_POINT('Ctrl Pts',(-17.923655499,47.1735360235763,-7.95161425139211));
#30671=CARTESIAN_POINT('Ctrl Pts',(-17.9340790578562,47.1742957867546,-7.92806860150317));
#30672=CARTESIAN_POINT('Ctrl Pts',(-17.9443955629107,47.1750513852758,-7.90463918635143));
#30673=CARTESIAN_POINT('Ctrl Pts',(-17.9546065589344,47.1758027835309,-7.88132688719185));
#30674=CARTESIAN_POINT('Ctrl Pts',(-17.9593514139268,47.1761519439609,-7.87049410664867));
#30675=CARTESIAN_POINT('Ctrl Pts',(-17.96407348631,47.1765001974448,-7.85968661446904));
#30676=CARTESIAN_POINT('Ctrl Pts',(-17.968772929882,47.1768475404057,-7.84890449751336));
#30677=CARTESIAN_POINT('Ctrl Pts',(-17.996610755768,47.1789050760946,-7.78503508618865));
#30678=CARTESIAN_POINT('Ctrl Pts',(-18.023654623141,47.1809306619951,-7.72205617572219));
#30679=CARTESIAN_POINT('Ctrl Pts',(-18.0499359507577,47.1829235547173,-7.659985123459));
#30680=CARTESIAN_POINT('Ctrl Pts',(-18.1143667515075,47.187809292446,-7.50781291743398));
#30681=CARTESIAN_POINT('Ctrl Pts',(-18.1742164929879,47.1924981411744,-7.36109975921445));
#30682=CARTESIAN_POINT('Ctrl Pts',(-18.2299287429271,47.1969835126097,-7.22007357203891));
#30683=CARTESIAN_POINT('Ctrl Pts',(-18.2438508675354,47.1981043774124,-7.18483205598046));
#30684=CARTESIAN_POINT('Ctrl Pts',(-18.2575144501177,47.1992125360454,-7.1499454822165));
#30685=CARTESIAN_POINT('Ctrl Pts',(-18.2709260721938,47.2003078862635,-7.11541703682883));
#30686=CARTESIAN_POINT('Ctrl Pts',(-18.325438968174,47.2047600481392,-6.97507267422337));
#30687=CARTESIAN_POINT('Ctrl Pts',(-18.3757909972022,47.2089992972865,-6.84064682251212));
#30688=CARTESIAN_POINT('Ctrl Pts',(-18.4224075519157,47.2130257265439,-6.71233367248903));
#30689=CARTESIAN_POINT('Ctrl Pts',(-18.467478676501,47.2169186717821,-6.58827435480291));
#30690=CARTESIAN_POINT('Ctrl Pts',(-18.509057790202,47.220612701664,-6.46992872665861));
#30691=CARTESIAN_POINT('Ctrl Pts',(-18.5474951745208,47.2241078498345,-6.35744217216915));
#30692=CARTESIAN_POINT('Ctrl Pts',(-18.5493040103447,47.2242723290084,-6.35214863534099));
#30693=CARTESIAN_POINT('Ctrl Pts',(-18.5511058826478,47.2244363681286,-6.34686806917224));
#30694=CARTESIAN_POINT('Ctrl Pts',(-18.5529008266896,47.2245999678049,-6.34160048763564));
#30695=CARTESIAN_POINT('Ctrl Pts',(-18.5706043511043,47.2262135506215,-6.28964635638038));
#30696=CARTESIAN_POINT('Ctrl Pts',(-18.5876339518692,47.2277843010443,-6.23895540384221));
#30697=CARTESIAN_POINT('Ctrl Pts',(-18.6040219970196,47.2293122357678,-6.18954012723715));
#30698=CARTESIAN_POINT('Ctrl Pts',(-18.6414148808792,47.2327985506477,-6.07678844257765));
#30699=CARTESIAN_POINT('Ctrl Pts',(-18.6754735955306,47.2360648943341,-5.97068161990184));
#30700=CARTESIAN_POINT('Ctrl Pts',(-18.7065562792105,47.2391169246809,-5.87135117794521));
#30701=CARTESIAN_POINT('Ctrl Pts',(-18.7128282349611,47.2397327723819,-5.85130798788285));
#30702=CARTESIAN_POINT('Ctrl Pts',(-18.7189788741781,47.240339893934,-5.83154061628552));
#30703=CARTESIAN_POINT('Ctrl Pts',(-18.7250109209414,47.2409383356936,-5.81205000926961));
#30704=CARTESIAN_POINT('Ctrl Pts',(-18.7429738132852,47.2427204413908,-5.75400873583691));
#30705=CARTESIAN_POINT('Ctrl Pts',(-18.7598854016159,47.2444255258942,-5.69842205783915));
#30706=CARTESIAN_POINT('Ctrl Pts',(-18.7758133863251,47.2460545426051,-5.64531291745217));
#30707=CARTESIAN_POINT('Ctrl Pts',(-18.7878466638589,47.2472852325226,-5.60519001191679));
#30708=CARTESIAN_POINT('Ctrl Pts',(-18.7990859763713,47.2484485107413,-5.56727205731654));
#30709=CARTESIAN_POINT('Ctrl Pts',(-18.8101520819336,47.2496059794056,-5.5295481606792));
#30710=CARTESIAN_POINT('Ctrl Pts',(-18.813733752897,47.2499806073072,-5.51733839235087));
#30711=CARTESIAN_POINT('Ctrl Pts',(-18.8172968870035,47.2503546265664,-5.50514883379483));
#30712=CARTESIAN_POINT('Ctrl Pts',(-18.8208614293665,47.2507301257026,-5.49291097432487));
#30713=CARTESIAN_POINT('Ctrl Pts',(-18.8452865393979,47.2533031369854,-5.40905418889075));
#30714=CARTESIAN_POINT('Ctrl Pts',(-18.8712662809556,47.256099339058,-5.31781383684688));
#30715=CARTESIAN_POINT('Ctrl Pts',(-18.8984858349042,47.2591177091589,-5.21910795617977));
#30716=CARTESIAN_POINT('Ctrl Pts',(-18.9255457351199,47.262118375294,-5.12098102556986));
#30717=CARTESIAN_POINT('Ctrl Pts',(-18.9538309613285,47.2653386107427,-5.01547562116803));
#30718=CARTESIAN_POINT('Ctrl Pts',(-18.9829809273444,47.2687774107683,-4.90250847951877));
#30719=CARTESIAN_POINT('Ctrl Pts',(-19.0119855419613,47.2721990637964,-4.79010462950637));
#30720=CARTESIAN_POINT('Ctrl Pts',(-19.0418463234996,47.2758371068821,-4.67031297822463));
#30721=CARTESIAN_POINT('Ctrl Pts',(-19.0721567967555,47.2796905534941,-4.54305293708389));
#30722=CARTESIAN_POINT('Ctrl Pts',(-19.1021315869932,47.2835013238807,-4.41720227791994));
#30723=CARTESIAN_POINT('Ctrl Pts',(-19.1325461466349,47.2875227526133,-4.28404743044163));
#30724=CARTESIAN_POINT('Ctrl Pts',(-19.1629570908558,47.2917538944224,-4.14351628691764));
#30725=CARTESIAN_POINT('Ctrl Pts',(-19.1882357756319,47.2952709736441,-4.02670168055212));
#30726=CARTESIAN_POINT('Ctrl Pts',(-19.2135110966476,47.2989329548548,-3.90479039705016));
#30727=CARTESIAN_POINT('Ctrl Pts',(-19.23850151619,47.3027393045653,-3.77774652515846));
#30728=CARTESIAN_POINT('Ctrl Pts',(-19.2680021526548,47.3072326160472,-3.62777404977094));
#30729=CARTESIAN_POINT('Ctrl Pts',(-19.2971090884703,47.3119288701857,-3.4706478530521));
#30730=CARTESIAN_POINT('Ctrl Pts',(-19.3253188967682,47.3168312538963,-3.30632150458657));
#30731=CARTESIAN_POINT('Ctrl Pts',(-19.3321893905689,47.3180252285783,-3.26629985160326));
#30732=CARTESIAN_POINT('Ctrl Pts',(-19.3390064410256,47.3192314302844,-3.22585118767915));
#30733=CARTESIAN_POINT('Ctrl Pts',(-19.3457623307804,47.3204499053479,-3.18497500060962));
#30734=CARTESIAN_POINT('Ctrl Pts',(-19.3524300310377,47.3216524747783,-3.14463239986662));
#30735=CARTESIAN_POINT('Ctrl Pts',(-19.3591073937635,47.3228799277712,-3.1034457084252));
#30736=CARTESIAN_POINT('Ctrl Pts',(-19.3656602479149,47.324109005278,-3.06218911350261));
#30737=CARTESIAN_POINT('Ctrl Pts',(-19.3669934800261,47.3243590712129,-3.05379511969796));
#30738=CARTESIAN_POINT('Ctrl Pts',(-19.3683216222008,47.3246092043947,-3.04539824277037));
#30739=CARTESIAN_POINT('Ctrl Pts',(-19.369643643329,47.3248592089311,-3.03700501905372));
#30740=CARTESIAN_POINT('Ctrl Pts',(-19.3779846710461,47.3264365625176,-2.98404965384281));
#30741=CARTESIAN_POINT('Ctrl Pts',(-19.3860777892618,47.3280087951167,-2.9312390951612));
#30742=CARTESIAN_POINT('Ctrl Pts',(-19.3936945887223,47.3295267081058,-2.88021953132102));
#30743=CARTESIAN_POINT('Ctrl Pts',(-19.3942855564629,47.3296444790428,-2.87626105551685));
#30744=CARTESIAN_POINT('Ctrl Pts',(-19.3948736824716,47.3297619229866,-2.87231336477962));
#30745=CARTESIAN_POINT('Ctrl Pts',(-19.3954588727915,47.3298790169585,-2.86837722974622));
#30746=CARTESIAN_POINT('Ctrl Pts',(-19.4106573932153,47.3329201730804,-2.76614821696224));
#30747=CARTESIAN_POINT('Ctrl Pts',(-19.4247294658619,47.3358955150857,-2.66596924244399));
#30748=CARTESIAN_POINT('Ctrl Pts',(-19.4377733043008,47.3388058696695,-2.56786696474343));
#30749=CARTESIAN_POINT('Ctrl Pts',(-19.4613297605063,47.3440618102899,-2.39069963634222));
#30750=CARTESIAN_POINT('Ctrl Pts',(-19.4815358230403,47.349106578602,-2.22030748837943));
#30751=CARTESIAN_POINT('Ctrl Pts',(-19.4989365386188,47.3539418707385,-2.05681818324486));
#30752=CARTESIAN_POINT('Ctrl Pts',(-19.5165554579052,47.3588377970868,-1.89127873411417));
#30753=CARTESIAN_POINT('Ctrl Pts',(-19.5312984194032,47.3635189606792,-1.73281599897191));
#30754=CARTESIAN_POINT('Ctrl Pts',(-19.5436895092009,47.3679870815014,-1.58152941515487));
#30755=CARTESIAN_POINT('Ctrl Pts',(-19.5461659996111,47.3688800827264,-1.55129319056648));
#30756=CARTESIAN_POINT('Ctrl Pts',(-19.5485484092822,47.3697645739914,-1.521343516775));
#30757=CARTESIAN_POINT('Ctrl Pts',(-19.5508407155903,47.3706405688443,-1.49168104993814));
#30758=CARTESIAN_POINT('Ctrl Pts',(-19.5624189155069,47.3750651274199,-1.34185902578335));
#30759=CARTESIAN_POINT('Ctrl Pts',(-19.57170175273,47.3792725911048,-1.19936621071787));
#30760=CARTESIAN_POINT('Ctrl Pts',(-19.5791705445107,47.3832612835778,-1.06426983758864));
#30761=CARTESIAN_POINT('Ctrl Pts',(-19.5866754055792,47.3872692387777,-0.928521038993414));
#30762=CARTESIAN_POINT('Ctrl Pts',(-19.5923487822016,47.3910563042288,-0.800239961487186));
#30763=CARTESIAN_POINT('Ctrl Pts',(-19.5966312515083,47.3946207531902,-0.679472966778368));
#30764=CARTESIAN_POINT('Ctrl Pts',(-19.5973221671942,47.3951958264768,-0.659988924975651));
#30765=CARTESIAN_POINT('Ctrl Pts',(-19.597976775916,47.3957651051776,-0.640700429217627));
#30766=CARTESIAN_POINT('Ctrl Pts',(-19.5985968088473,47.3963285819903,-0.621607630095654));
#30767=CARTESIAN_POINT('Ctrl Pts',(-19.6006687595296,47.3982115403102,-0.557805634791219));
#30768=CARTESIAN_POINT('Ctrl Pts',(-19.6023548097293,47.4000296045316,-0.496188930961278));
#30769=CARTESIAN_POINT('Ctrl Pts',(-19.6037166332778,47.4017823153942,-0.436762058918053));
#30770=CARTESIAN_POINT('Ctrl Pts',(-19.604397545052,47.4026586708255,-0.407048622896371));
#30771=CARTESIAN_POINT('Ctrl Pts',(-19.6049973707976,47.4035187201859,-0.377882644753335));
#30772=CARTESIAN_POINT('Ctrl Pts',(-19.6055233652638,47.4043623530053,-0.349264542103129));
#30773=CARTESIAN_POINT('Ctrl Pts',(-19.6057601041909,47.4047420542026,-0.336384142490989));
#30774=CARTESIAN_POINT('Ctrl Pts',(-19.6060193372057,47.4051864569884,-0.321307473039634));
#30775=CARTESIAN_POINT('Ctrl Pts',(-19.6061767127124,47.4054687611441,-0.311727543347473));
#30776=CARTESIAN_POINT('Ctrl Pts',(-19.6061941682878,47.4055000733959,-0.310664968941565));
#30777=CARTESIAN_POINT('Ctrl Pts',(-19.6062104236347,47.4055293914158,-0.309670019065056));
#30778=CARTESIAN_POINT('Ctrl Pts',(-19.6062253405742,47.4055564057163,-0.308753191697907));
#30779=CARTESIAN_POINT('Ctrl Pts',(-19.606374745255,47.4058269748188,-0.2995704568628));
#30780=CARTESIAN_POINT('Ctrl Pts',(-19.6065213128671,47.4061045835746,-0.290137288383296));
#30781=CARTESIAN_POINT('Ctrl Pts',(-19.6066642674148,47.406389525374,-0.280453645879763));
#30782=CARTESIAN_POINT('Ctrl Pts',(-19.6072887331247,47.4076342313722,-0.238152769223427));
#30783=CARTESIAN_POINT('Ctrl Pts',(-19.6078426441655,47.4090159102507,-0.191071345042333));
#30784=CARTESIAN_POINT('Ctrl Pts',(-19.6082642049315,47.4105733863446,-0.139213314176673));
#30785=CARTESIAN_POINT('Ctrl Pts',(-19.608343250597,47.410865424277,-0.129489561644697));
#30786=CARTESIAN_POINT('Ctrl Pts',(-19.6084175866013,47.4111636469394,-0.119597868452959));
#30787=CARTESIAN_POINT('Ctrl Pts',(-19.6084867212865,47.4114683100728,-0.109538260126658));
#30788=CARTESIAN_POINT('Ctrl Pts',(-19.6087241213192,47.4125144859185,-0.0749947985301573));
#30789=CARTESIAN_POINT('Ctrl Pts',(-19.6089004723387,47.4136366062788,-0.0384713629075152));
#30790=CARTESIAN_POINT('Ctrl Pts',(-19.6089934626409,47.4148450308857,3.10140282977973E-5));
#30791=CARTESIAN_POINT('Ctrl Pts',(2.35308711660641,55.6631561682667,19.4810141131675));
#30792=CARTESIAN_POINT('Ctrl Pts',(-0.836177570637163,55.5686013384883,
19.86624137102));
#30793=CARTESIAN_POINT('Ctrl Pts',(-7.40437233443277,55.3794916789315,19.040577712698));
#30794=CARTESIAN_POINT('Ctrl Pts',(-15.5097781103957,55.0958271895964,13.2964668168065));
#30795=CARTESIAN_POINT('Ctrl Pts',(-19.9471456815097,54.8121627002612,4.41072023820918));
#30796=CARTESIAN_POINT('Ctrl Pts',(-19.6697430247666,54.5284982109261,-5.51852151147492));
#30797=CARTESIAN_POINT('Ctrl Pts',(-14.7420297594324,54.2448337215909,-14.1427836181502));
#30798=CARTESIAN_POINT('Ctrl Pts',(-6.32948010341479,53.9611692322558,-19.4238840093808));
#30799=CARTESIAN_POINT('Ctrl Pts',(3.57945598289861,53.6775047429206,-20.1130676885921));
#30800=CARTESIAN_POINT('Ctrl Pts',(12.6421595856548,53.3938402535855,-16.0475619479634));
#30801=CARTESIAN_POINT('Ctrl Pts',(18.716273712003,53.1101757642503,-8.18837881994133));
#30802=CARTESIAN_POINT('Ctrl Pts',(20.3658389755175,52.8265112749152,1.60652866949811));
#30803=CARTESIAN_POINT('Ctrl Pts',(17.2009151616198,52.54284678558,11.0216583145532));
#30804=CARTESIAN_POINT('Ctrl Pts',(9.96968294609888,52.2591822962449,17.8312589283967));
#30805=CARTESIAN_POINT('Ctrl Pts',(0.381613941123223,51.9755178069097,20.4255421529369));
#30806=CARTESIAN_POINT('Ctrl Pts',(-9.29666955748432,51.6918533175746,18.1912156516937));
#30807=CARTESIAN_POINT('Ctrl Pts',(-16.7772150983034,51.4081888282394,11.6564765993009));
#30808=CARTESIAN_POINT('Ctrl Pts',(-20.2916183484425,51.1245243389043,2.36614013857206));
#30809=CARTESIAN_POINT('Ctrl Pts',(-19.0090722426265,50.8408598495692,-7.48355299426692));
#30810=CARTESIAN_POINT('Ctrl Pts',(-13.2327714994836,50.557195360234,-15.5641303109225));
#30811=CARTESIAN_POINT('Ctrl Pts',(-4.3282365833005,50.2735308708989,-19.96533900255));
#30812=CARTESIAN_POINT('Ctrl Pts',(5.59949572763116,49.9898663815637,-19.646731056189));
#30813=CARTESIAN_POINT('Ctrl Pts',(14.2035043067966,49.7062018922286,-14.683625538629));
#30814=CARTESIAN_POINT('Ctrl Pts',(19.4497969873469,49.4225374028934,-6.24930321681794));
#30815=CARTESIAN_POINT('Ctrl Pts',(20.0981474222916,49.1388729135583,3.66235767703155));
#30816=CARTESIAN_POINT('Ctrl Pts',(15.9952852251765,48.8552084242231,12.7082352871608));
#30817=CARTESIAN_POINT('Ctrl Pts',(8.11112918050874,48.571543934888,18.7498793855759));
#30818=CARTESIAN_POINT('Ctrl Pts',(-1.69050207272523,48.2878794455528,20.35904212617));
#30819=CARTESIAN_POINT('Ctrl Pts',(-11.0924977459054,48.0042149562177,17.1553165902359));
#30820=CARTESIAN_POINT('Ctrl Pts',(-17.8722211123635,47.7205504668825,9.89606518091128));
#30821=CARTESIAN_POINT('Ctrl Pts',(-20.4269419990139,47.4368859775474,0.297378753067758));
#30822=CARTESIAN_POINT('Ctrl Pts',(-18.1527230433581,47.1532214882123,-9.37160816856904));
#30823=CARTESIAN_POINT('Ctrl Pts',(-11.5871908037557,46.8695569988771,-16.8251419854719));
#30824=CARTESIAN_POINT('Ctrl Pts',(-2.28244055807874,46.585892509542,-20.3012033794262));
#30825=CARTESIAN_POINT('Ctrl Pts',(7.56187983711918,46.3022280202068,-18.9780496069259));
#30826=CARTESIAN_POINT('Ctrl Pts',(15.618567857874,46.0185635308717,-13.1684749163659));
#30827=CARTESIAN_POINT('Ctrl Pts',(19.9830182146419,45.7348990415365,-4.24586582304055));
#30828=CARTESIAN_POINT('Ctrl Pts',(19.6234725454198,45.4512345522014,5.6804681860849));
#30829=CARTESIAN_POINT('Ctrl Pts',(14.6249276356951,45.1675700628662,14.2639365255409));
#30830=CARTESIAN_POINT('Ctrl Pts',(6.1690421336071,44.8839055735311,19.4754027611177));
#30831=CARTESIAN_POINT('Ctrl Pts',(-3.74520817655413,44.6002410841959,20.082873531152));
#30832=CARTESIAN_POINT('Ctrl Pts',(-12.7740893021154,44.3165765948608,15.9427424258048));
#30833=CARTESIAN_POINT('Ctrl Pts',(-18.7831689917446,44.0329121055256,8.03373861794982));
#30834=CARTESIAN_POINT('Ctrl Pts',(-20.351897643337,43.7492476161905,-1.77444522854548));
#30835=CARTESIAN_POINT('Ctrl Pts',(-17.1094269777999,43.4655831268553,-11.163149288857));
#30836=CARTESIAN_POINT('Ctrl Pts',(-9.82227876746288,43.1819186375202,-17.9128789804492));
#30837=CARTESIAN_POINT('Ctrl Pts',(-0.213138685564806,42.898254148185,-20.4279946508386));
#30838=CARTESIAN_POINT('Ctrl Pts',(9.44638749380751,42.6145896588499,-18.1139216314637));
#30839=CARTESIAN_POINT('Ctrl Pts',(16.8727826965986,42.3309251695147,-11.5177080023473));
#30840=CARTESIAN_POINT('Ctrl Pts',(20.3104431872471,42.0472606801796,-2.19870213798534));
#30841=CARTESIAN_POINT('Ctrl Pts',(18.9467042160094,41.7635961908444,7.64007806930176));
#30842=CARTESIAN_POINT('Ctrl Pts',(13.1039543936255,41.4799317015093,15.6727397988915));
#30843=CARTESIAN_POINT('Ctrl Pts',(4.16342285401973,41.1962672121741,20.0003575891181));
#30844=CARTESIAN_POINT('Ctrl Pts',(-5.76134404010869,40.912602722839,19.5998803161013));
#30845=CARTESIAN_POINT('Ctrl Pts',(-14.3241261700974,40.6289382335039,14.5659810180111));
#30846=CARTESIAN_POINT('Ctrl Pts',(-19.5006773325508,40.3452737441687,6.08867613901365));
#30847=CARTESIAN_POINT('Ctrl Pts',(-20.0672581074617,40.0616092548336,-3.82799498463215));
#30848=CARTESIAN_POINT('Ctrl Pts',(-15.8899285013867,39.7779447654984,-12.8397260786543));
#30849=CARTESIAN_POINT('Ctrl Pts',(-7.95621143231152,39.4942802761632,-18.8161391682379));
#30850=CARTESIAN_POINT('Ctrl Pts',(1.85835820784766,39.2106157868282,-20.3444070526613));
#30851=CARTESIAN_POINT('Ctrl Pts',(11.2336109894543,38.926951297493,-17.0632463996203));
#30852=CARTESIAN_POINT('Ctrl Pts',(17.9532322189983,38.6432868081578,-9.74832531460192));
#30853=CARTESIAN_POINT('Ctrl Pts',(20.4286999009559,38.3596223188227,-0.12889499355195));
#30854=CARTESIAN_POINT('Ctrl Pts',(18.0748121707474,38.0759578294876,9.52100617250831));
#30855=CARTESIAN_POINT('Ctrl Pts',(11.4480293296981,37.7922933401524,16.9201364657096));
#30856=CARTESIAN_POINT('Ctrl Pts',(2.11492632471884,37.5086288508173,20.3193375935092));
#30857=CARTESIAN_POINT('Ctrl Pts',(-7.71814636969478,37.2249643614821,18.9150366117471));
#30858=CARTESIAN_POINT('Ctrl Pts',(-15.726645213299,36.941299872147,13.0392110278167));
#30859=CARTESIAN_POINT('Ctrl Pts',(-20.017356820919,36.6576353828118,4.08090907120032));
#30860=CARTESIAN_POINT('Ctrl Pts',(-19.5759547942569,36.3739708934767,-5.84212189597385));
#30861=CARTESIAN_POINT('Ctrl Pts',(-14.5067866363524,36.0903064041415,-14.3840722555241));
#30862=CARTESIAN_POINT('Ctrl Pts',(-6.00820670381315,35.8066419148064,-19.5256201937797));
#30863=CARTESIAN_POINT('Ctrl Pts',(3.91071690116573,35.5229774254712,-20.0513015727259));
#30864=CARTESIAN_POINT('Ctrl Pts',(12.9051440864865,35.2393129361361,-15.836844039274));
#30865=CARTESIAN_POINT('Ctrl Pts',(18.8487901790361,34.9556484468009,-7.87854956109791));
#30866=CARTESIAN_POINT('Ctrl Pts',(20.3365688392524,34.6719839574659,1.94224081642136));
#30867=CARTESIAN_POINT('Ctrl Pts',(17.0167789114055,34.3883194681306,11.3038791944104));
#30868=CARTESIAN_POINT('Ctrl Pts',(9.67419956761905,34.1046549787955,17.9932850304986));
#30869=CARTESIAN_POINT('Ctrl Pts',(0.0446620780017708,33.8209904894603,
20.4290480022488));
#30870=CARTESIAN_POINT('Ctrl Pts',(-9.59548876001614,33.5373260001252,18.0354147123321));
#30871=CARTESIAN_POINT('Ctrl Pts',(-16.9671510611812,33.2536615107901,11.3781173646993));
#30872=CARTESIAN_POINT('Ctrl Pts',(-20.327988873431,32.9699970214549,2.03119144706522));
#30873=CARTESIAN_POINT('Ctrl Pts',(-18.882843118214,32.6863325321198,-7.79623688916886));
#30874=CARTESIAN_POINT('Ctrl Pts',(-12.974655776204,32.4026680427846,-15.7799732044501));
#30875=CARTESIAN_POINT('Ctrl Pts',(-3.99747079481186,32.1190035534495,-20.0346838394028));
#30876=CARTESIAN_POINT('Ctrl Pts',(2.61450742368379,31.9298938938927,-19.7111920003019));
#30877=CARTESIAN_POINT('Ctrl Pts',(5.68898199535994,31.8353390641143,-18.7798406199905));
#30878=CARTESIAN_POINT('Ctrl Pts',(2.35247451361281,55.6585629685637,19.4759424235221));
#30879=CARTESIAN_POINT('Ctrl Pts',(-0.835954044174774,55.5640081387853,
19.8610686863525));
#30880=CARTESIAN_POINT('Ctrl Pts',(-7.4024480296698,55.3748984792284,19.0356203314463));
#30881=CARTESIAN_POINT('Ctrl Pts',(-15.5057382293109,55.0912339898934,13.2930048013961));
#30882=CARTESIAN_POINT('Ctrl Pts',(-19.9419529445085,54.8075695005581,4.40957186878231));
#30883=CARTESIAN_POINT('Ctrl Pts',(-19.6646212768537,54.5239050112231,-5.51708469180273));
#30884=CARTESIAN_POINT('Ctrl Pts',(-14.7381916416059,54.2402405218879,-14.1391013081035));
#30885=CARTESIAN_POINT('Ctrl Pts',(-6.32783201705067,53.9565760325528,-19.4188266920463));
#30886=CARTESIAN_POINT('Ctrl Pts',(3.578523961509,53.6729115432176,-20.1078309249584));
#30887=CARTESIAN_POINT('Ctrl Pts',(12.6388680217749,53.3892470538825,-16.043383707438));
#30888=CARTESIAN_POINT('Ctrl Pts',(18.7114006150979,53.1055825645473,-8.18624684292945));
#30889=CARTESIAN_POINT('Ctrl Pts',(20.3605364075023,52.8219180752122,1.60611038358585));
#30890=CARTESIAN_POINT('Ctrl Pts',(17.1964366226151,52.5382535858769,11.0187886481856));
#30891=CARTESIAN_POINT('Ctrl Pts',(9.96708718002274,52.2545890965418,17.8266162724855));
#30892=CARTESIAN_POINT('Ctrl Pts',(0.381514580940291,51.9709246072066,20.4202240336472));
#30893=CARTESIAN_POINT('Ctrl Pts',(-9.29424901920701,51.6872601178715,18.1864792752938));
#30894=CARTESIAN_POINT('Ctrl Pts',(-16.7728468799808,51.4035956285364,11.6534416476308));
#30895=CARTESIAN_POINT('Ctrl Pts',(-20.2863350982357,51.1199311392012,2.36552407582162));
#30896=CARTESIAN_POINT('Ctrl Pts',(-19.0041229241428,50.8362666498662,-7.48160453054787));
#30897=CARTESIAN_POINT('Ctrl Pts',(-13.2293261339785,50.552602160531,-15.5600779385785));
#30898=CARTESIAN_POINT('Ctrl Pts',(-4.32710965711362,50.2689376711959,-19.9601407045388));
#30899=CARTESIAN_POINT('Ctrl Pts',(5.59803780861646,49.9852731818607,-19.641615712896));
#30900=CARTESIAN_POINT('Ctrl Pts',(14.1998061953725,49.7016086925256,-14.6798024199021));
#30901=CARTESIAN_POINT('Ctrl Pts',(19.4447329190163,49.4179442031904,-6.24767610993663));
#30902=CARTESIAN_POINT('Ctrl Pts',(20.0929145454661,49.1342797138553,3.6614041231438));
#30903=CARTESIAN_POINT('Ctrl Pts',(15.9911205946964,48.8506152245201,12.7049264931452));
#30904=CARTESIAN_POINT('Ctrl Pts',(8.10901731720995,48.566950735185,18.7449975520795));
#30905=CARTESIAN_POINT('Ctrl Pts',(-1.69006192324604,48.2832862458497,20.3537413212014));
#30906=CARTESIAN_POINT('Ctrl Pts',(-11.0896096352173,47.9996217565146,17.1508499268804));
#30907=CARTESIAN_POINT('Ctrl Pts',(-17.8675677913534,47.7159572671794,9.89348858073751));
#30908=CARTESIAN_POINT('Ctrl Pts',(-20.4216235152184,47.4322927778444,0.297301325713269));
#30909=CARTESIAN_POINT('Ctrl Pts',(-18.1479966891463,47.1486282885093,-9.36916811923689));
#30910=CARTESIAN_POINT('Ctrl Pts',(-11.5841738917515,46.8649637991741,-16.8207612883998));
#30911=CARTESIAN_POINT('Ctrl Pts',(-2.2818462878682,46.581299309839,-20.2959176337082));
#30912=CARTESIAN_POINT('Ctrl Pts',(7.55991097974546,46.2976348205038,-18.9731083656324));
#30913=CARTESIAN_POINT('Ctrl Pts',(15.6145013118357,46.0139703311687,-13.16504629154));
#30914=CARTESIAN_POINT('Ctrl Pts',(19.9778153135633,45.7303058418335,-4.24476034339613));
#30915=CARTESIAN_POINT('Ctrl Pts',(19.6183632578549,45.4466413524984,5.67898918457795));
#30916=CARTESIAN_POINT('Ctrl Pts',(14.621119799914,45.1629768631631,14.2602226796174));
#30917=CARTESIAN_POINT('Ctrl Pts',(6.1674359239932,44.8793123738281,19.4703320259092));
#30918=CARTESIAN_POINT('Ctrl Pts',(-3.74423305120258,44.5956478844928,20.0776446311312));
#30919=CARTESIAN_POINT('Ctrl Pts',(-12.7707633619448,44.3119833951578,15.9385914756894));
#30920=CARTESIAN_POINT('Ctrl Pts',(-18.7782784907623,44.0283189058226,8.03164690453235));
#30921=CARTESIAN_POINT('Ctrl Pts',(-20.3465986985498,43.7446544164875,-1.77398322311195));
#30922=CARTESIAN_POINT('Ctrl Pts',(-17.1049722625451,43.4609899271523,-11.1602427829002));
#30923=CARTESIAN_POINT('Ctrl Pts',(-9.81972137877189,43.1773254378172,-17.9082150735074));
#30924=CARTESIAN_POINT('Ctrl Pts',(-0.213083191470515,42.893660948482,-20.4226758929682));
#30925=CARTESIAN_POINT('Ctrl Pts',(9.443927974472,42.6099964591469,-18.1092053798253));
#30926=CARTESIAN_POINT('Ctrl Pts',(16.868389595499,42.3263319698117,-11.5147091813111));
#30927=CARTESIAN_POINT('Ctrl Pts',(20.3051550357961,42.0426674804766,-2.19812967042301));
#30928=CARTESIAN_POINT('Ctrl Pts',(18.941771135994,41.7590029911413,7.63808885175711));
#30929=CARTESIAN_POINT('Ctrl Pts',(13.1005425677583,41.4753385018062,15.6686591483147));
#30930=CARTESIAN_POINT('Ctrl Pts',(4.16233883973193,41.191674012471,19.9951501734537));
#30931=CARTESIAN_POINT('Ctrl Pts',(-5.75984398126879,40.9080095231359,19.5947771711538));
#30932=CARTESIAN_POINT('Ctrl Pts',(-14.3203966528292,40.6243450338009,14.5621885299326));
#30933=CARTESIAN_POINT('Ctrl Pts',(-19.4956000167,40.3406805444657,6.08709085398259));
#30934=CARTESIAN_POINT('Ctrl Pts',(-20.0620332731684,40.0570160551306,-3.82699830439993));
#30935=CARTESIAN_POINT('Ctrl Pts',(-15.8857913022283,39.7733515657954,-12.8363830488904));
#30936=CARTESIAN_POINT('Ctrl Pts',(-7.95413990434726,39.4896870764602,-18.8112400829384));
#30937=CARTESIAN_POINT('Ctrl Pts',(1.85787435431672,39.2060225871252,-20.3391100581702));
#30938=CARTESIAN_POINT('Ctrl Pts',(11.2306861376571,38.92235809779,-17.0588037082239));
#30939=CARTESIAN_POINT('Ctrl Pts',(17.9485578054405,38.6386936084548,-9.74578718088502));
#30940=CARTESIAN_POINT('Ctrl Pts',(20.4233809594614,38.3550291191197,-0.128861433661739));
#30941=CARTESIAN_POINT('Ctrl Pts',(18.0701061018895,38.0713646297846,9.51852722499672));
#30942=CARTESIAN_POINT('Ctrl Pts',(11.4450486506248,37.7877001404493,16.9157310352918));
#30943=CARTESIAN_POINT('Ctrl Pts',(2.11437566954724,37.5040356511143,20.3140471262575));
#30944=CARTESIAN_POINT('Ctrl Pts',(-7.71613682582219,37.2203711617791,18.9101117769003));
#30945=CARTESIAN_POINT('Ctrl Pts',(-15.7225505275519,36.9367066724439,13.0358160589347));
#30946=CARTESIAN_POINT('Ctrl Pts',(-20.0121449792825,36.6530421831088,4.07984654069534));
#30947=CARTESIAN_POINT('Ctrl Pts',(-19.570857878601,36.3693776937737,-5.84060080529386));
#30948=CARTESIAN_POINT('Ctrl Pts',(-14.5030095606927,36.0857132044385,-14.3803271303707));
#30949=CARTESIAN_POINT('Ctrl Pts',(-6.00664236988544,35.8020487151034,-19.5205363835633));
#30950=CARTESIAN_POINT('Ctrl Pts',(3.90969868212814,35.5183842257682,-20.0460808931517));
#30951=CARTESIAN_POINT('Ctrl Pts',(12.9017840257226,35.2347197364331,-15.8327206611571));
#30952=CARTESIAN_POINT('Ctrl Pts',(18.8438825892667,34.9510552470979,-7.87649825435995));
#30953=CARTESIAN_POINT('Ctrl Pts',(20.3312738920437,34.6673907577629,1.94173512410548));
#30954=CARTESIAN_POINT('Ctrl Pts',(17.0123483056708,34.3837262684276,11.3009360443548));
#30955=CARTESIAN_POINT('Ctrl Pts',(9.67168075942046,34.1000617790925,17.988600194117));
#30956=CARTESIAN_POINT('Ctrl Pts',(0.0446503983630494,33.8163972897572,
20.4237289590255));
#30957=CARTESIAN_POINT('Ctrl Pts',(-9.59299031791114,33.5327328004222,18.0307189233321));
#30958=CARTESIAN_POINT('Ctrl Pts',(-16.9627335925823,33.2490683110871,11.375154844335));
#30959=CARTESIAN_POINT('Ctrl Pts',(-20.3226957496675,32.9654038217519,2.03066268125984));
#30960=CARTESIAN_POINT('Ctrl Pts',(-18.8779274714526,32.6817393324168,-7.79420718800329));
#30961=CARTESIAN_POINT('Ctrl Pts',(-12.9712759915485,32.3980748430816,-15.7758642817733));
#30962=CARTESIAN_POINT('Ctrl Pts',(-3.99643345408108,32.1144103537465,-20.0294682376252));
#30963=CARTESIAN_POINT('Ctrl Pts',(2.61383238833494,31.9253006941897,-19.7060586818794));
#30964=CARTESIAN_POINT('Ctrl Pts',(5.68750092507729,31.8307458644113,-18.7749514739398));
#30965=CARTESIAN_POINT('Ctrl Pts',(2.35186191061921,55.6539697688606,19.4708707338767));
#30966=CARTESIAN_POINT('Ctrl Pts',(-0.835730517712384,55.5594149390822,
19.855896001685));
#30967=CARTESIAN_POINT('Ctrl Pts',(-7.40052372490683,55.3703052795254,19.0306629501947));
#30968=CARTESIAN_POINT('Ctrl Pts',(-15.5016983482262,55.0866407901903,13.2895427859857));
#30969=CARTESIAN_POINT('Ctrl Pts',(-19.9367602075072,54.8029763008551,4.40842349935545));
#30970=CARTESIAN_POINT('Ctrl Pts',(-19.6594995289409,54.51931181152,-5.51564787213054));
#30971=CARTESIAN_POINT('Ctrl Pts',(-14.7343535237793,54.2356473221848,-14.1354189980568));
#30972=CARTESIAN_POINT('Ctrl Pts',(-6.32618393068655,53.9519828328497,-19.4137693747118));
#30973=CARTESIAN_POINT('Ctrl Pts',(3.5775919401194,53.6683183435145,-20.1025941613248));
#30974=CARTESIAN_POINT('Ctrl Pts',(12.6355764578951,53.3846538541794,-16.0392054669125));
#30975=CARTESIAN_POINT('Ctrl Pts',(18.7065275181928,53.1009893648442,-8.18411486591757));
#30976=CARTESIAN_POINT('Ctrl Pts',(20.355233839487,52.8173248755091,1.60569209767359));
#30977=CARTESIAN_POINT('Ctrl Pts',(17.1919580836104,52.5336603861739,11.015918981818));
#30978=CARTESIAN_POINT('Ctrl Pts',(9.9644914139466,52.2499958968388,17.8219736165744));
#30979=CARTESIAN_POINT('Ctrl Pts',(0.381415220757358,51.9663314075036,20.4149059143575));
#30980=CARTESIAN_POINT('Ctrl Pts',(-9.29182848092971,51.6826669181685,18.181742898894));
#30981=CARTESIAN_POINT('Ctrl Pts',(-16.7684786616583,51.3990024288333,11.6504066959607));
#30982=CARTESIAN_POINT('Ctrl Pts',(-20.2810518480289,51.1153379394982,2.36490801307118));
#30983=CARTESIAN_POINT('Ctrl Pts',(-18.9991736056591,50.8316734501631,-7.47965606682882));
#30984=CARTESIAN_POINT('Ctrl Pts',(-13.2258807684735,50.5480089608279,-15.5560255662346));
#30985=CARTESIAN_POINT('Ctrl Pts',(-4.32598273092673,50.2643444714928,-19.9549424065277));
#30986=CARTESIAN_POINT('Ctrl Pts',(5.59657988960176,49.9806799821576,-19.636500369603));
#30987=CARTESIAN_POINT('Ctrl Pts',(14.1961080839485,49.6970154928225,-14.6759793011752));
#30988=CARTESIAN_POINT('Ctrl Pts',(19.4396688506857,49.4133510034873,-6.24604900305533));
#30989=CARTESIAN_POINT('Ctrl Pts',(20.0876816686406,49.1296865141522,3.66045056925605));
#30990=CARTESIAN_POINT('Ctrl Pts',(15.9869559642162,48.846022024817,12.7016176991295));
#30991=CARTESIAN_POINT('Ctrl Pts',(8.10690545391116,48.5623575354819,18.7401157185831));
#30992=CARTESIAN_POINT('Ctrl Pts',(-1.68962177376686,48.2786930461467,20.3484405162329));
#30993=CARTESIAN_POINT('Ctrl Pts',(-11.0867215245292,47.9950285568116,17.1463832635249));
#30994=CARTESIAN_POINT('Ctrl Pts',(-17.8629144703433,47.7113640674764,9.89091198056374));
#30995=CARTESIAN_POINT('Ctrl Pts',(-20.4163050314229,47.4276995781413,0.297223898358779));
#30996=CARTESIAN_POINT('Ctrl Pts',(-18.1432703349345,47.1440350888062,-9.36672806990475));
#30997=CARTESIAN_POINT('Ctrl Pts',(-11.5811569797474,46.860370599471,-16.8163805913277));
#30998=CARTESIAN_POINT('Ctrl Pts',(-2.28125201765766,46.5767061101359,-20.2906318879902));
#30999=CARTESIAN_POINT('Ctrl Pts',(7.55794212237173,46.2930416208007,-18.9681671243389));
#31000=CARTESIAN_POINT('Ctrl Pts',(15.6104347657974,46.0093771314656,-13.1616176667141));
#31001=CARTESIAN_POINT('Ctrl Pts',(19.9726124124846,45.7257126421304,-4.2436548637517));
#31002=CARTESIAN_POINT('Ctrl Pts',(19.61325397029,45.4420481527953,5.67751018307102));
#31003=CARTESIAN_POINT('Ctrl Pts',(14.617311964133,45.1583836634601,14.256508833694));
#31004=CARTESIAN_POINT('Ctrl Pts',(6.1658297143793,44.874719174125,19.4652612907007));
#31005=CARTESIAN_POINT('Ctrl Pts',(-3.74325792585103,44.5910546847898,20.0724157311104));
#31006=CARTESIAN_POINT('Ctrl Pts',(-12.7674374217743,44.3073901954547,15.934440525574));
#31007=CARTESIAN_POINT('Ctrl Pts',(-18.77338798978,44.0237257061195,8.02955519111489));
#31008=CARTESIAN_POINT('Ctrl Pts',(-20.3412997537626,43.7400612167844,-1.77352121767841));
#31009=CARTESIAN_POINT('Ctrl Pts',(-17.1005175472903,43.4563967274492,-11.1573362769433));
#31010=CARTESIAN_POINT('Ctrl Pts',(-9.81716399008091,43.1727322381141,-17.9035511665657));
#31011=CARTESIAN_POINT('Ctrl Pts',(-0.213027697376223,42.8890677487789,
-20.4173571350978));
#31012=CARTESIAN_POINT('Ctrl Pts',(9.44146845513648,42.6054032594438,-18.1044891281869));
#31013=CARTESIAN_POINT('Ctrl Pts',(16.8639964943994,42.3217387701086,-11.5117103602749));
#31014=CARTESIAN_POINT('Ctrl Pts',(20.2998668843451,42.0380742807735,-2.19755720286068));
#31015=CARTESIAN_POINT('Ctrl Pts',(18.9368380559786,41.7544097914383,7.63609963421245));
#31016=CARTESIAN_POINT('Ctrl Pts',(13.0971307418911,41.4707453021032,15.6645784977378));
#31017=CARTESIAN_POINT('Ctrl Pts',(4.16125482544413,41.187080812768,19.9899427577892));
#31018=CARTESIAN_POINT('Ctrl Pts',(-5.75834392242889,40.9034163234329,19.5896740262063));
#31019=CARTESIAN_POINT('Ctrl Pts',(-14.3166671355611,40.6197518340978,14.5583960418542));
#31020=CARTESIAN_POINT('Ctrl Pts',(-19.4905227008492,40.3360873447626,6.08550556895152));
#31021=CARTESIAN_POINT('Ctrl Pts',(-20.056808438875,40.0524228554275,-3.82600162416772));
#31022=CARTESIAN_POINT('Ctrl Pts',(-15.8816541030699,39.7687583660923,-12.8330400191265));
#31023=CARTESIAN_POINT('Ctrl Pts',(-7.95206837638299,39.4850938767571,-18.8063409976389));
#31024=CARTESIAN_POINT('Ctrl Pts',(1.85739050078578,39.2014293874221,-20.3338130636791));
#31025=CARTESIAN_POINT('Ctrl Pts',(11.22776128586,38.9177648980869,-17.0543610168275));
#31026=CARTESIAN_POINT('Ctrl Pts',(17.9438833918827,38.6341004087517,-9.74324904716811));
#31027=CARTESIAN_POINT('Ctrl Pts',(20.418062017967,38.3504359194166,-0.128827873771525));
#31028=CARTESIAN_POINT('Ctrl Pts',(18.0654000330317,38.0667714300815,9.51604827748511));
#31029=CARTESIAN_POINT('Ctrl Pts',(11.4420679715514,37.7831069407463,16.911325604874));
#31030=CARTESIAN_POINT('Ctrl Pts',(2.11382501437564,37.4994424514112,20.3087566590058));
#31031=CARTESIAN_POINT('Ctrl Pts',(-7.7141272819496,37.215777962076,18.9051869420536));
#31032=CARTESIAN_POINT('Ctrl Pts',(-15.7184558418048,36.9321134727409,13.0324210900526));
#31033=CARTESIAN_POINT('Ctrl Pts',(-20.0069331376461,36.6484489834057,4.07878401019037));
#31034=CARTESIAN_POINT('Ctrl Pts',(-19.5657609629451,36.3647844940706,-5.83907971461386));
#31035=CARTESIAN_POINT('Ctrl Pts',(-14.4992324850331,36.0811200047354,-14.3765820052173));
#31036=CARTESIAN_POINT('Ctrl Pts',(-6.00507803595772,35.7974555154003,-19.515452573347));
#31037=CARTESIAN_POINT('Ctrl Pts',(3.90868046309055,35.5137910260651,-20.0408602135774));
#31038=CARTESIAN_POINT('Ctrl Pts',(12.8984239649587,35.23012653673,-15.8285972830403));
#31039=CARTESIAN_POINT('Ctrl Pts',(18.8389749994973,34.9464620473948,-7.87444694762198));
#31040=CARTESIAN_POINT('Ctrl Pts',(20.3259789448351,34.6627975580598,1.94122943178962));
#31041=CARTESIAN_POINT('Ctrl Pts',(17.0079176999362,34.3791330687245,11.2979928942992));
#31042=CARTESIAN_POINT('Ctrl Pts',(9.66916195122188,34.0954685793894,17.9839153577354));
#31043=CARTESIAN_POINT('Ctrl Pts',(0.0446387187243297,33.8118040900542,
20.4184099158022));
#31044=CARTESIAN_POINT('Ctrl Pts',(-9.59049187580613,33.5281396007191,18.026023134332));
#31045=CARTESIAN_POINT('Ctrl Pts',(-16.9583161239834,33.244475111384,11.3721923239707));
#31046=CARTESIAN_POINT('Ctrl Pts',(-20.3174026259039,32.9608106220488,2.03013391545447));
#31047=CARTESIAN_POINT('Ctrl Pts',(-18.8730118246912,32.6771461327137,-7.79217748683771));
#31048=CARTESIAN_POINT('Ctrl Pts',(-12.9678962068931,32.3934816433785,-15.7717553590965));
#31049=CARTESIAN_POINT('Ctrl Pts',(-3.9953961133503,32.1098171540434,-20.0242526358475));
#31050=CARTESIAN_POINT('Ctrl Pts',(2.6131573529861,31.9207074944866,-19.7009253634569));
#31051=CARTESIAN_POINT('Ctrl Pts',(5.68601985479465,31.8261526647082,-18.7700623278891));
#31052=CARTESIAN_POINT('Ctrl Pts',(2.35124930762562,55.6493765691575,19.4657990442313));
#31053=CARTESIAN_POINT('Ctrl Pts',(-0.835506991249996,55.5548217393791,
19.8507233170175));
#31054=CARTESIAN_POINT('Ctrl Pts',(-7.39859942014385,55.3657120798223,19.025705568943));
#31055=CARTESIAN_POINT('Ctrl Pts',(-15.4976584671414,55.0820475904872,13.2860807705753));
#31056=CARTESIAN_POINT('Ctrl Pts',(-19.931567470506,54.798383101152,4.40727512992858));
#31057=CARTESIAN_POINT('Ctrl Pts',(-19.654377781028,54.5147186118169,-5.51421105245834));
#31058=CARTESIAN_POINT('Ctrl Pts',(-14.7305154059527,54.2310541224818,-14.13173668801));
#31059=CARTESIAN_POINT('Ctrl Pts',(-6.32453584432243,53.9473896331466,-19.4087120573774));
#31060=CARTESIAN_POINT('Ctrl Pts',(3.57665991872979,53.6637251438114,-20.0973573976911));
#31061=CARTESIAN_POINT('Ctrl Pts',(12.6322848940153,53.3800606544763,-16.035027226387));
#31062=CARTESIAN_POINT('Ctrl Pts',(18.7016544212876,53.0963961651411,-8.18198288890569));
#31063=CARTESIAN_POINT('Ctrl Pts',(20.3499312714717,52.812731675806,1.60527381176133));
#31064=CARTESIAN_POINT('Ctrl Pts',(17.1874795446057,52.5290671864708,11.0130493154504));
#31065=CARTESIAN_POINT('Ctrl Pts',(9.96189564787046,52.2454026971357,17.8173309606632));
#31066=CARTESIAN_POINT('Ctrl Pts',(0.381315860574426,51.9617382078005,20.4095877950678));
#31067=CARTESIAN_POINT('Ctrl Pts',(-9.2894079426524,51.6780737184654,18.1770065224941));
#31068=CARTESIAN_POINT('Ctrl Pts',(-16.7641104433357,51.3944092291302,11.6473717442906));
#31069=CARTESIAN_POINT('Ctrl Pts',(-20.2757685978221,51.1107447397951,2.36429195032073));
#31070=CARTESIAN_POINT('Ctrl Pts',(-18.9942242871754,50.82708025046,-7.47770760310978));
#31071=CARTESIAN_POINT('Ctrl Pts',(-13.2224354029684,50.5434157611248,-15.5519731938906));
#31072=CARTESIAN_POINT('Ctrl Pts',(-4.32485580473984,50.2597512717897,-19.9497441085165));
#31073=CARTESIAN_POINT('Ctrl Pts',(5.59512197058706,49.9760867824545,-19.6313850263099));
#31074=CARTESIAN_POINT('Ctrl Pts',(14.1924099725245,49.6924222931194,-14.6721561824483));
#31075=CARTESIAN_POINT('Ctrl Pts',(19.4346047823551,49.4087578037842,-6.24442189617403));
#31076=CARTESIAN_POINT('Ctrl Pts',(20.0824487918151,49.1250933144491,3.6594970153683));
#31077=CARTESIAN_POINT('Ctrl Pts',(15.982791333736,48.8414288251139,12.6983089051138));
#31078=CARTESIAN_POINT('Ctrl Pts',(8.10479359061236,48.5577643357788,18.7352338850867));
#31079=CARTESIAN_POINT('Ctrl Pts',(-1.68918162428767,48.2740998464436,20.3431397112644));
#31080=CARTESIAN_POINT('Ctrl Pts',(-11.0838334138411,47.9904353571085,17.1419166001694));
#31081=CARTESIAN_POINT('Ctrl Pts',(-17.8582611493331,47.7067708677733,9.88833538038999));
#31082=CARTESIAN_POINT('Ctrl Pts',(-20.4109865476274,47.4231063784382,0.297146471004289));
#31083=CARTESIAN_POINT('Ctrl Pts',(-18.1385439807228,47.1394418891031,-9.3642880205726));
#31084=CARTESIAN_POINT('Ctrl Pts',(-11.5781400677432,46.8557773997679,-16.8119998942556));
#31085=CARTESIAN_POINT('Ctrl Pts',(-2.28065774744712,46.5721129104328,-20.2853461422722));
#31086=CARTESIAN_POINT('Ctrl Pts',(7.55597326499801,46.2884484210976,-18.9632258830455));
#31087=CARTESIAN_POINT('Ctrl Pts',(15.6063682197591,46.0047839317625,-13.1581890418883));
#31088=CARTESIAN_POINT('Ctrl Pts',(19.967409511406,45.7211194424273,-4.24254938410727));
#31089=CARTESIAN_POINT('Ctrl Pts',(19.6081446827251,45.4374549530922,5.67603118156409));
#31090=CARTESIAN_POINT('Ctrl Pts',(14.6135041283519,45.153790463757,14.2527949877705));
#31091=CARTESIAN_POINT('Ctrl Pts',(6.16422350476539,44.8701259744219,19.4601905554922));
#31092=CARTESIAN_POINT('Ctrl Pts',(-3.74228280049948,44.5864614850867,20.0671868310897));
#31093=CARTESIAN_POINT('Ctrl Pts',(-12.7641114816037,44.3027969957516,15.9302895754586));
#31094=CARTESIAN_POINT('Ctrl Pts',(-18.7684974887977,44.0191325064164,8.02746347769743));
#31095=CARTESIAN_POINT('Ctrl Pts',(-20.3360008089754,43.7354680170813,-1.77305921224488));
#31096=CARTESIAN_POINT('Ctrl Pts',(-17.0960628320355,43.4518035277461,-11.1544297709865));
#31097=CARTESIAN_POINT('Ctrl Pts',(-9.81460660138991,43.168139038411,-17.8988872596239));
#31098=CARTESIAN_POINT('Ctrl Pts',(-0.212972203281932,42.8844745490758,
-20.4120383772274));
#31099=CARTESIAN_POINT('Ctrl Pts',(9.43900893580097,42.6008100597407,-18.0997728765485));
#31100=CARTESIAN_POINT('Ctrl Pts',(16.8596033932998,42.3171455704055,-11.5087115392387));
#31101=CARTESIAN_POINT('Ctrl Pts',(20.2945787328941,42.0334810810704,-2.19698473529835));
#31102=CARTESIAN_POINT('Ctrl Pts',(18.9319049759631,41.7498165917352,7.6341104166678));
#31103=CARTESIAN_POINT('Ctrl Pts',(13.093718916024,41.4661521024001,15.6604978471609));
#31104=CARTESIAN_POINT('Ctrl Pts',(4.16017081115633,41.1824876130649,19.9847353421248));
#31105=CARTESIAN_POINT('Ctrl Pts',(-5.75684386358899,40.8988231237298,19.5845708812588));
#31106=CARTESIAN_POINT('Ctrl Pts',(-14.3129376182929,40.6151586343947,14.5546035537758));
#31107=CARTESIAN_POINT('Ctrl Pts',(-19.4854453849984,40.3314941450595,6.08392028392046));
#31108=CARTESIAN_POINT('Ctrl Pts',(-20.0515836045816,40.0478296557244,-3.8250049439355));
#31109=CARTESIAN_POINT('Ctrl Pts',(-15.8775169039115,39.7641651663892,-12.8296969893626));
#31110=CARTESIAN_POINT('Ctrl Pts',(-7.94999684841872,39.480500677054,-18.8014419123395));
#31111=CARTESIAN_POINT('Ctrl Pts',(1.85690664725484,39.196836187719,-20.3285160691879));
#31112=CARTESIAN_POINT('Ctrl Pts',(11.2248364340628,38.9131716983838,-17.049918325431));
#31113=CARTESIAN_POINT('Ctrl Pts',(17.9392089783248,38.6295072090486,-9.7407109134512));
#31114=CARTESIAN_POINT('Ctrl Pts',(20.4127430764725,38.3458427197135,-0.128794313881315));
#31115=CARTESIAN_POINT('Ctrl Pts',(18.0606939641738,38.0621782303784,9.51356932997351));
#31116=CARTESIAN_POINT('Ctrl Pts',(11.4390872924781,37.7785137410432,16.9069201744562));
#31117=CARTESIAN_POINT('Ctrl Pts',(2.11327435920404,37.4948492517081,20.3034661917541));
#31118=CARTESIAN_POINT('Ctrl Pts',(-7.712117738077,37.2111847623729,18.9002621072068));
#31119=CARTESIAN_POINT('Ctrl Pts',(-15.7143611560578,36.9275202730378,13.0290261211706));
#31120=CARTESIAN_POINT('Ctrl Pts',(-20.0017212960097,36.6438557837026,4.07772147968539));
#31121=CARTESIAN_POINT('Ctrl Pts',(-19.5606640472892,36.3601912943675,-5.83755862393387));
#31122=CARTESIAN_POINT('Ctrl Pts',(-14.4954554093735,36.0765268050323,-14.3728368800639));
#31123=CARTESIAN_POINT('Ctrl Pts',(-6.00351370203,35.7928623156972,-19.5103687631306));
#31124=CARTESIAN_POINT('Ctrl Pts',(3.90766224405295,35.509197826362,-20.0356395340032));
#31125=CARTESIAN_POINT('Ctrl Pts',(12.8950639041948,35.2255333370269,-15.8244739049234));
#31126=CARTESIAN_POINT('Ctrl Pts',(18.8340674097279,34.9418688476917,-7.87239564088401));
#31127=CARTESIAN_POINT('Ctrl Pts',(20.3206839976264,34.6582043583567,1.94072373947375));
#31128=CARTESIAN_POINT('Ctrl Pts',(17.0034870942015,34.3745398690214,11.2950497442436));
#31129=CARTESIAN_POINT('Ctrl Pts',(9.6666431430233,34.0908753796863,17.9792305213538));
#31130=CARTESIAN_POINT('Ctrl Pts',(0.04462703908561,33.8072108903511,20.4130908725788));
#31131=CARTESIAN_POINT('Ctrl Pts',(-9.58799343370113,33.523546401016,18.0213273453319));
#31132=CARTESIAN_POINT('Ctrl Pts',(-16.9538986553845,33.2398819116809,11.3692298036064));
#31133=CARTESIAN_POINT('Ctrl Pts',(-20.3121095021403,32.9562174223457,2.0296051496491));
#31134=CARTESIAN_POINT('Ctrl Pts',(-18.8680961779298,32.6725529330106,-7.79014778567214));
#31135=CARTESIAN_POINT('Ctrl Pts',(-12.9645164222377,32.3888884436754,-15.7676464364197));
#31136=CARTESIAN_POINT('Ctrl Pts',(-3.99435877261951,32.1052239543403,-20.0190370340698));
#31137=CARTESIAN_POINT('Ctrl Pts',(2.61248231763726,31.9161142947835,-19.6957920450345));
#31138=CARTESIAN_POINT('Ctrl Pts',(5.684538784512,31.8215594650051,-18.7651731818384));
#31139=CARTESIAN_POINT('Ctrl Pts',(2.32499489361428,55.4525251533119,19.2484409165708));
#31140=CARTESIAN_POINT('Ctrl Pts',(-0.825927285719014,55.3579703235335,
19.6290368312674));
#31141=CARTESIAN_POINT('Ctrl Pts',(-7.31612921601654,55.1688606639768,18.813246372444));
#31142=CARTESIAN_POINT('Ctrl Pts',(-15.3245207063658,54.8851961746416,13.1377086815575));
#31143=CARTESIAN_POINT('Ctrl Pts',(-19.7090215990246,54.6015316853065,4.35805929734841));
#31144=CARTESIAN_POINT('Ctrl Pts',(-19.4348742990482,54.3178671959714,-5.45263306650719));
#31145=CARTESIAN_POINT('Ctrl Pts',(-14.5660246419556,54.0342027066362,-13.9739234002933));
#31146=CARTESIAN_POINT('Ctrl Pts',(-6.25390357157437,53.750538217301,-19.1919698858997));
#31147=CARTESIAN_POINT('Ctrl Pts',(3.53671614488966,53.4668737279659,-19.8729246705337));
#31148=CARTESIAN_POINT('Ctrl Pts',(12.491217870594,53.1832092386308,-15.8559597752955));
#31149=CARTESIAN_POINT('Ctrl Pts',(18.492807411069,52.8995447492956,-8.0906124455394));
#31150=CARTESIAN_POINT('Ctrl Pts',(20.1226783565312,52.6158802599605,1.58734727266439));
#31151=CARTESIAN_POINT('Ctrl Pts',(16.9955421586899,52.3322157706253,10.8900636139818));
#31152=CARTESIAN_POINT('Ctrl Pts',(9.85064853032163,52.0485512812902,17.6183599930405));
#31153=CARTESIAN_POINT('Ctrl Pts',(0.37705756702019,51.764886791955,20.1816683969376));
#31154=CARTESIAN_POINT('Ctrl Pts',(-9.18567058791066,51.4812223026199,17.9740189624988));
#31155=CARTESIAN_POINT('Ctrl Pts',(-16.5769010866546,51.1975578132847,11.5173023870012));
#31156=CARTESIAN_POINT('Ctrl Pts',(-20.0493435889592,50.9138933239496,2.33788926101594));
#31157=CARTESIAN_POINT('Ctrl Pts',(-18.782110637875,50.6302288346144,-7.39420201515054));
#31158=CARTESIAN_POINT('Ctrl Pts',(-13.0747768813237,50.3465643452793,-15.3783000934356));
#31159=CARTESIAN_POINT('Ctrl Pts',(-4.27655896815896,50.0628998559441,-19.7269599080372));
#31160=CARTESIAN_POINT('Ctrl Pts',(5.53263972709995,49.779235366609,-19.4121560280371));
#31161=CARTESIAN_POINT('Ctrl Pts',(14.0339194829231,49.4955708772738,-14.5083082370103));
#31162=CARTESIAN_POINT('Ctrl Pts',(19.2175732824715,49.2119063879387,-6.17468874411822));
#31163=CARTESIAN_POINT('Ctrl Pts',(19.8581826421499,48.9282418986035,3.61863042017902));
#31164=CARTESIAN_POINT('Ctrl Pts',(15.8043071702995,48.6445774092684,12.5565034472994));
#31165=CARTESIAN_POINT('Ctrl Pts',(8.01428516352118,48.3609129199332,18.5260124495264));
#31166=CARTESIAN_POINT('Ctrl Pts',(-1.67031807517956,48.0772484305981,20.1159623554698));
#31167=CARTESIAN_POINT('Ctrl Pts',(-10.9600572414944,47.7935839412629,16.9504881706475));
#31168=CARTESIAN_POINT('Ctrl Pts',(-17.6588331060421,47.5099194519278,9.77790965865729));
#31169=CARTESIAN_POINT('Ctrl Pts',(-20.18305152782,47.2262549625926,0.293828155811846));
#31170=CARTESIAN_POINT('Ctrl Pts',(-17.9359859430751,46.9425904732575,-9.25971447776634));
#31171=CARTESIAN_POINT('Ctrl Pts',(-11.4488438389931,46.6589259839223,-16.6242557340227));
#31172=CARTESIAN_POINT('Ctrl Pts',(-2.2551890241383,46.3752614945872,-20.0588141829296));
#31173=CARTESIAN_POINT('Ctrl Pts',(7.47159366326693,46.0915970052521,-18.7514583990392));
#31174=CARTESIAN_POINT('Ctrl Pts',(15.4320876752591,45.8079325159169,-13.0112479779224));
#31175=CARTESIAN_POINT('Ctrl Pts',(19.7444280366068,45.5242680265818,-4.19517168506042));
#31176=CARTESIAN_POINT('Ctrl Pts',(19.3891752156577,45.2406035372466,5.61264540269537));
#31177=CARTESIAN_POINT('Ctrl Pts',(14.4503111663073,44.9569390479115,14.0936301624802));
#31178=CARTESIAN_POINT('Ctrl Pts',(6.09538594988381,44.6732745585763,19.2428733322712));
#31179=CARTESIAN_POINT('Ctrl Pts',(-3.70049171400454,44.3896100692412,19.8430911159138));
#31180=CARTESIAN_POINT('Ctrl Pts',(-12.6215711885806,44.105945579906,15.7523917133707));
#31181=CARTESIAN_POINT('Ctrl Pts',(-18.5589045895573,43.8222810905709,7.93781861694916));
#31182=CARTESIAN_POINT('Ctrl Pts',(-20.1089031752381,43.5386166012357,-1.75325897937906));
#31183=CARTESIAN_POINT('Ctrl Pts',(-16.9051464639723,43.2549521119006,-11.02986522998));
#31184=CARTESIAN_POINT('Ctrl Pts',(-9.70500422891889,42.9712876225654,-17.6990055335474));
#31185=CARTESIAN_POINT('Ctrl Pts',(-0.210593884955166,42.6876231332303,
-20.1840916113531));
#31186=CARTESIAN_POINT('Ctrl Pts',(9.33360096427893,42.4039586438951,-17.8976478063316));
#31187=CARTESIAN_POINT('Ctrl Pts',(16.6713276318887,42.12029415456,-11.3801906376871));
#31188=CARTESIAN_POINT('Ctrl Pts',(20.0679436707092,41.8366296652248,-2.17245041119846));
#31189=CARTESIAN_POINT('Ctrl Pts',(18.7204872610169,41.5529651758897,7.54885823618261));
#31190=CARTESIAN_POINT('Ctrl Pts',(12.9474978074302,41.2693006865546,15.4856128224382));
#31191=CARTESIAN_POINT('Ctrl Pts',(4.11371305596487,40.9856361972194,19.7615603850772));
#31192=CARTESIAN_POINT('Ctrl Pts',(-5.69255562759324,40.7019717078843,19.3658646692227));
#31193=CARTESIAN_POINT('Ctrl Pts',(-14.1531011639442,40.4183072185491,14.3920683504143));
#31194=CARTESIAN_POINT('Ctrl Pts',(-19.2678461342498,40.134642729214,6.01597949687477));
#31195=CARTESIAN_POINT('Ctrl Pts',(-19.8276621348665,39.8509782398788,-3.78229007684054));
#31196=CARTESIAN_POINT('Ctrl Pts',(-15.7002083685513,39.5673137505437,-12.686424285195));
#31197=CARTESIAN_POINT('Ctrl Pts',(-7.8612170785216,39.2836492612085,-18.5914811137912));
#31198=CARTESIAN_POINT('Ctrl Pts',(1.83617006735736,38.9999847718734,-20.1015020195678));
#31199=CARTESIAN_POINT('Ctrl Pts',(11.0994856427547,38.7163202825382,-16.859517265584));
#31200=CARTESIAN_POINT('Ctrl Pts',(17.7388769687032,38.4326557932031,-9.63193375415516));
#31201=CARTESIAN_POINT('Ctrl Pts',(20.1847884409948,38.148991303868,-0.12735603287229));
#31202=CARTESIAN_POINT('Ctrl Pts',(17.8590052988363,37.8653268145328,9.4073287223333));
#31203=CARTESIAN_POINT('Ctrl Pts',(11.3113439036215,37.5816623251977,16.7181160136924));
#31204=CARTESIAN_POINT('Ctrl Pts',(2.08967485184964,37.2979978358625,20.0767318809684));
#31205=CARTESIAN_POINT('Ctrl Pts',(-7.62599442925154,37.0143333465273,18.6891977566313));
#31206=CARTESIAN_POINT('Ctrl Pts',(-15.5388746240397,36.7306688571922,12.8835274547979));
#31207=CARTESIAN_POINT('Ctrl Pts',(-19.7783566544479,36.447004367857,4.03218445804355));
#31208=CARTESIAN_POINT('Ctrl Pts',(-19.3422248048934,36.163339878522,-5.77236902336261));
#31209=CARTESIAN_POINT('Ctrl Pts',(-14.3335807382467,35.8796753891867,-14.2123315163459));
#31210=CARTESIAN_POINT('Ctrl Pts',(-5.93647081941352,35.5960108998517,-19.2924911824296));
#31211=CARTESIAN_POINT('Ctrl Pts',(3.86402428529894,35.3123464105164,-19.8118961236782));
#31212=CARTESIAN_POINT('Ctrl Pts',(12.7510613000282,35.0286819211814,-15.6477576999141));
#31213=CARTESIAN_POINT('Ctrl Pts',(18.6237421338962,34.7450174318461,-7.78448249497116));
#31214=CARTESIAN_POINT('Ctrl Pts',(20.093757688683,34.4613529425111,1.91905121165081));
#31215=CARTESIAN_POINT('Ctrl Pts',(16.813603991288,34.1776884531758,11.1689147418606));
#31216=CARTESIAN_POINT('Ctrl Pts',(9.55869422022682,33.8940239638408,17.778451819285));
#31217=CARTESIAN_POINT('Ctrl Pts',(0.0441264831404723,33.6103594745056,
20.1851318772931));
#31218=CARTESIAN_POINT('Ctrl Pts',(-9.48091734348675,33.3266949851705,17.8200792453289));
#31219=CARTESIAN_POINT('Ctrl Pts',(-16.7645785725748,33.0430304958353,11.2422646451366));
#31220=CARTESIAN_POINT('Ctrl Pts',(-20.0852613408449,32.7593660065002,2.0069437579902));
#31221=CARTESIAN_POINT('Ctrl Pts',(-18.6574256024406,32.475701517165,-7.70316059286179));
#31222=CARTESIAN_POINT('Ctrl Pts',(-12.8196685084334,32.1920370278299,-15.5915497502714));
#31223=CARTESIAN_POINT('Ctrl Pts',(-3.94990131272888,31.9083725384947,-19.7955112435984));
#31224=CARTESIAN_POINT('Ctrl Pts',(2.58355223125832,31.7192628789379,-19.4757926840709));
#31225=CARTESIAN_POINT('Ctrl Pts',(5.62106434382722,31.6247080491596,-18.5556383510944));
#31226=CARTESIAN_POINT('Ctrl Pts',(2.29623240287978,54.9887272875339,19.0103186286308));
#31227=CARTESIAN_POINT('Ctrl Pts',(-0.815983788566323,54.8941724577555,
19.3862392958837));
#31228=CARTESIAN_POINT('Ctrl Pts',(-7.22546411714879,54.7050627981988,18.5805245364269));
#31229=CARTESIAN_POINT('Ctrl Pts',(-15.1350380983662,54.4213983088636,12.9752015336346));
#31230=CARTESIAN_POINT('Ctrl Pts',(-19.4651871309031,54.1377338195285,4.30414963445148));
#31231=CARTESIAN_POINT('Ctrl Pts',(-19.1944890608874,53.8540693301933,-5.38518456035737));
#31232=CARTESIAN_POINT('Ctrl Pts',(-14.3858367459639,53.5704048408582,-13.8010697766533));
#31233=CARTESIAN_POINT('Ctrl Pts',(-6.17654920598262,53.286740351523,-18.9545697240664));
#31234=CARTESIAN_POINT('Ctrl Pts',(3.4929702879451,53.0030758621879,-19.6271015565293));
#31235=CARTESIAN_POINT('Ctrl Pts',(12.3367033313028,52.7194113728527,-15.6598253868265));
#31236=CARTESIAN_POINT('Ctrl Pts',(18.26405653133,52.4357468835176,-7.99053357547642));
#31237=CARTESIAN_POINT('Ctrl Pts',(19.8737654420741,52.1520823941824,1.56771218797512));
#31238=CARTESIAN_POINT('Ctrl Pts',(16.7853116203566,51.8684179048472,10.7553561877176));
#31239=CARTESIAN_POINT('Ctrl Pts',(9.7287983418804,51.5847534155121,17.4004251975624));
#31240=CARTESIAN_POINT('Ctrl Pts',(0.372393496635935,51.301088926177,19.9320260995471));
#31241=CARTESIAN_POINT('Ctrl Pts',(-9.07204611197383,51.0174244368418,17.7516847503357));
#31242=CARTESIAN_POINT('Ctrl Pts',(-16.3718488697615,50.7337599475067,11.3748361765261));
#31243=CARTESIAN_POINT('Ctrl Pts',(-19.8013381235903,50.4500954581715,2.30897014357578));
#31244=CARTESIAN_POINT('Ctrl Pts',(-18.5497805262892,50.1664309688364,-7.30273754707229));
#31245=CARTESIAN_POINT('Ctrl Pts',(-12.9130450944124,49.8827664795012,-15.1880742871875));
#31246=CARTESIAN_POINT('Ctrl Pts',(-4.22365898036825,49.5991019901661,-19.4829422448911));
#31247=CARTESIAN_POINT('Ctrl Pts',(5.46420232823439,49.3154375008309,-19.1720324117574));
#31248=CARTESIAN_POINT('Ctrl Pts',(13.8603233358139,49.0317730114958,-14.3288440170322));
#31249=CARTESIAN_POINT('Ctrl Pts',(18.979856607036,48.7481085221606,-6.0983093564561));
#31250=CARTESIAN_POINT('Ctrl Pts',(19.6125417859329,48.4644440328255,3.57386884803818));
#31251=CARTESIAN_POINT('Ctrl Pts',(15.6088117608643,48.1807795434903,12.4011825745913));
#31252=CARTESIAN_POINT('Ctrl Pts',(7.91515041865896,47.8971150541552,18.2968502123193));
#31253=CARTESIAN_POINT('Ctrl Pts',(-1.64965664963515,47.6134505648201,19.8671328272861));
#31254=CARTESIAN_POINT('Ctrl Pts',(-10.8244840173986,47.3297860754849,16.7408147829438));
#31255=CARTESIAN_POINT('Ctrl Pts',(-17.440397664954,47.0461215861498,9.65695931067027));
#31256=CARTESIAN_POINT('Ctrl Pts',(-19.9333921230027,46.7624570968146,0.290193573479362));
#31257=CARTESIAN_POINT('Ctrl Pts',(-17.7141221892633,46.4787926074795,-9.14517407726722));
#31258=CARTESIAN_POINT('Ctrl Pts',(-11.3072244443864,46.1951281181443,-16.4186177616698));
#31259=CARTESIAN_POINT('Ctrl Pts',(-2.22729288817802,45.9114636288091,-19.8106915636451));
#31260=CARTESIAN_POINT('Ctrl Pts',(7.3791718793543,45.6277991394741,-18.519507450646));
#31261=CARTESIAN_POINT('Ctrl Pts',(15.2411965298458,45.3441346501388,-12.8503020267311));
#31262=CARTESIAN_POINT('Ctrl Pts',(19.5001942969629,45.0604701608038,-4.14327843866249));
#31263=CARTESIAN_POINT('Ctrl Pts',(19.149335866412,44.7768056714686,5.54321835353227));
#31264=CARTESIAN_POINT('Ctrl Pts',(14.2715643558846,44.4931411821334,13.919295408728));
#31265=CARTESIAN_POINT('Ctrl Pts',(6.01998751836924,44.2094766927983,19.0048437014954));
#31266=CARTESIAN_POINT('Ctrl Pts',(-3.65471753770749,43.9258122034632,19.5976369381404));
#31267=CARTESIAN_POINT('Ctrl Pts',(-12.4654454438462,43.642147714128,15.5575384854444));
#31268=CARTESIAN_POINT('Ctrl Pts',(-18.3293354846332,43.3584832247928,7.8396297445323));
#31269=CARTESIAN_POINT('Ctrl Pts',(-19.860160967385,43.0748187354577,-1.73157159515585));
#31270=CARTESIAN_POINT('Ctrl Pts',(-16.6960339420766,42.7911542461225,-10.8934284981642));
#31271=CARTESIAN_POINT('Ctrl Pts',(-9.58495570324397,42.5074897567875,-17.4800731693675));
#31272=CARTESIAN_POINT('Ctrl Pts',(-0.207988890170126,42.2238252674523,
-19.9344193409579));
#31273=CARTESIAN_POINT('Ctrl Pts',(9.21814660603553,41.9401607781171,-17.6762582858823));
#31274=CARTESIAN_POINT('Ctrl Pts',(16.4651073916866,41.656496288782,-11.2394204663684));
#31275=CARTESIAN_POINT('Ctrl Pts',(19.8197081218965,41.3728317994468,-2.14557773161848));
#31276=CARTESIAN_POINT('Ctrl Pts',(18.4889194180165,41.0891673101117,7.4554807084241));
#31277=CARTESIAN_POINT('Ctrl Pts',(12.7873404302362,40.8055028207765,15.2940595840619));
#31278=CARTESIAN_POINT('Ctrl Pts',(4.06282743286065,40.5218383314414,19.5171147224783));
#31279=CARTESIAN_POINT('Ctrl Pts',(-5.62214010851725,40.2381738421062,19.1263136657279));
#31280=CARTESIAN_POINT('Ctrl Pts',(-13.9780307684675,39.9545093527711,14.2140419893612));
#31281=CARTESIAN_POINT('Ctrl Pts',(-19.0295075960294,39.670844863436,5.9415633037382));
#31282=CARTESIAN_POINT('Ctrl Pts',(-19.5823988098096,39.3871803741007,-3.73550407482647));
#31283=CARTESIAN_POINT('Ctrl Pts',(-15.5060006358226,39.1035158847657,-12.5294963235376));
#31284=CARTESIAN_POINT('Ctrl Pts',(-7.7639757483737,38.8198513954304,-18.3615090452395));
#31285=CARTESIAN_POINT('Ctrl Pts',(1.81345709327477,38.5361869060954,-19.852851362199));
#31286=CARTESIAN_POINT('Ctrl Pts',(10.962187723492,38.2525224167602,-16.6509691656962));
#31287=CARTESIAN_POINT('Ctrl Pts',(17.5194514046147,37.9688579274251,-9.51278909236338));
#31288=CARTESIAN_POINT('Ctrl Pts',(19.935107551027,37.6851934380899,-0.125780669925069));
#31289=CARTESIAN_POINT('Ctrl Pts',(17.6380937766636,37.4015289487548,9.29096236976086));
#31290=CARTESIAN_POINT('Ctrl Pts',(11.1714253496994,37.1178644594196,16.5113170126989));
#31291=CARTESIAN_POINT('Ctrl Pts',(2.06382608535784,36.8341999700845,19.8283876240797));
#31292=CARTESIAN_POINT('Ctrl Pts',(-7.53166274505675,36.5505354807493,18.4580169572718));
#31293=CARTESIAN_POINT('Ctrl Pts',(-15.3466625514509,36.2668709914142,12.7241613749335));
#31294=CARTESIAN_POINT('Ctrl Pts',(-19.5337032236605,35.983206502079,3.98230732426164));
#31295=CARTESIAN_POINT('Ctrl Pts',(-19.1029662256092,35.6995420127439,-5.70096623318445));
#31296=CARTESIAN_POINT('Ctrl Pts',(-14.1562778449197,35.4158775234087,-14.0365284538077));
#31297=CARTESIAN_POINT('Ctrl Pts',(-5.86303814848935,35.1322130340736,-19.0538477951946));
#31298=CARTESIAN_POINT('Ctrl Pts',(3.81622728966013,34.8485485447384,-19.5668278119631));
#31299=CARTESIAN_POINT('Ctrl Pts',(12.5933337176237,34.5648840554033,-15.4541987857508));
#31300=CARTESIAN_POINT('Ctrl Pts',(18.3933711571661,34.2812195660681,-7.68819031969704));
#31301=CARTESIAN_POINT('Ctrl Pts',(19.8452025226348,33.9975550767331,1.89531295213031));
#31302=CARTESIAN_POINT('Ctrl Pts',(16.6056244330345,33.7138905873978,11.0307581330315));
#31303=CARTESIAN_POINT('Ctrl Pts',(9.44045430743507,33.4302260980627,17.5585364623509));
#31304=CARTESIAN_POINT('Ctrl Pts',(0.0435830510866937,33.1465616087275,
19.9354472601053));
#31305=CARTESIAN_POINT('Ctrl Pts',(-9.36364550039437,32.8628971193925,17.5996481914089));
#31306=CARTESIAN_POINT('Ctrl Pts',(-16.5571953167351,32.5792326300572,11.1032026508149));
#31307=CARTESIAN_POINT('Ctrl Pts',(-19.8368305482356,32.2955681407222,1.98211423944718));
#31308=CARTESIAN_POINT('Ctrl Pts',(-18.4265999691035,32.0119036513869,-7.60786617228895));
#31309=CARTESIAN_POINT('Ctrl Pts',(-12.6611685974154,31.7282391620518,-15.3987026344836));
#31310=CARTESIAN_POINT('Ctrl Pts',(-3.90087927873828,31.4445746727167,-19.5506103385464));
#31311=CARTESIAN_POINT('Ctrl Pts',(2.55132695173345,31.2554650131599,-19.2349378570825));
#31312=CARTESIAN_POINT('Ctrl Pts',(5.55152620782898,31.1609101833815,-18.3260867174061));
#31313=CARTESIAN_POINT('Ctrl Pts',(2.30651117940881,54.2861781151759,19.095415771535));
#31314=CARTESIAN_POINT('Ctrl Pts',(-0.819544023557087,54.1916232853975,
19.4730080355294));
#31315=CARTESIAN_POINT('Ctrl Pts',(-7.25786099066229,54.0025136258408,18.6636921445274));
#31316=CARTESIAN_POINT('Ctrl Pts',(-15.2027553932093,53.7188491365056,13.0332767668349));
#31317=CARTESIAN_POINT('Ctrl Pts',(-19.5523252673849,53.4351846471705,4.32341528536645));
#31318=CARTESIAN_POINT('Ctrl Pts',(-19.2803959783241,53.1515201578353,-5.40928860470038));
#31319=CARTESIAN_POINT('Ctrl Pts',(-14.4502302294709,52.8678556685001,-13.8628424617997));
#31320=CARTESIAN_POINT('Ctrl Pts',(-6.20419344545305,52.584191179165,-19.0394093823357));
#31321=CARTESIAN_POINT('Ctrl Pts',(3.50860379932289,52.3005266898299,-19.7149513312436));
#31322=CARTESIAN_POINT('Ctrl Pts',(12.3919221404827,52.0168622004947,-15.7299179049459));
#31323=CARTESIAN_POINT('Ctrl Pts',(18.3458052169007,51.7331977111596,-8.02629874805898));
#31324=CARTESIAN_POINT('Ctrl Pts',(19.9627194082814,51.4495332218244,1.57472917578388));
#31325=CARTESIAN_POINT('Ctrl Pts',(16.8604416826627,51.1658687324893,10.8034965618895));
#31326=CARTESIAN_POINT('Ctrl Pts',(9.77234392496671,50.8822042431541,17.4783085254085));
#31327=CARTESIAN_POINT('Ctrl Pts',(0.374060295795806,50.598539753819,20.0212407328584));
#31328=CARTESIAN_POINT('Ctrl Pts',(-9.11265207573848,50.3148752644838,17.8311402970578));
#31329=CARTESIAN_POINT('Ctrl Pts',(-16.4451283519559,50.0312107751487,11.4257493064833));
#31330=CARTESIAN_POINT('Ctrl Pts',(-19.8899678026295,49.7475462858135,2.31930496458734));
#31331=CARTESIAN_POINT('Ctrl Pts',(-18.6328083061265,49.4638817964784,-7.33542419140319));
#31332=CARTESIAN_POINT('Ctrl Pts',(-12.9708431608012,49.1802173071432,-15.2560552573004));
#31333=CARTESIAN_POINT('Ctrl Pts',(-4.24256384168543,48.8965528178081,-19.5701468034783));
#31334=CARTESIAN_POINT('Ctrl Pts',(5.48865979200988,48.612888328473,-19.2578453553527));
#31335=CARTESIAN_POINT('Ctrl Pts',(13.9223613669416,48.3292238391378,-14.392979120547));
#31336=CARTESIAN_POINT('Ctrl Pts',(19.0648093825124,48.0455593498027,-6.125605047679));
#31337=CARTESIAN_POINT('Ctrl Pts',(19.700326424804,47.7618948604675,3.58986528489379));
#31338=CARTESIAN_POINT('Ctrl Pts',(15.6786759283413,47.4782303711324,12.4566895734256));
#31339=CARTESIAN_POINT('Ctrl Pts',(7.95057818874294,47.1945658817972,18.3787458893891));
#31340=CARTESIAN_POINT('Ctrl Pts',(-1.65704042042933,46.9109013924621,19.9560570014168));
#31341=CARTESIAN_POINT('Ctrl Pts',(-10.8729338017748,46.6272369031269,16.8157457325575));
#31342=CARTESIAN_POINT('Ctrl Pts',(-17.518459908376,46.3435724137918,9.70018331983056));
#31343=CARTESIAN_POINT('Ctrl Pts',(-20.0226128700314,46.0599079244566,0.291492463665673));
#31344=CARTESIAN_POINT('Ctrl Pts',(-17.7934096083299,45.7762434351215,-9.18610736437879));
#31345=CARTESIAN_POINT('Ctrl Pts',(-11.3578349478834,45.4925789457863,-16.4921065754567));
#31346=CARTESIAN_POINT('Ctrl Pts',(-2.23726212643448,45.2089144564512,-19.89936310984));
#31347=CARTESIAN_POINT('Ctrl Pts',(7.41220063951033,44.9252499671161,-18.6023997290475));
#31348=CARTESIAN_POINT('Ctrl Pts',(15.3094152721255,44.6415854777809,-12.9078192590863));
#31349=CARTESIAN_POINT('Ctrl Pts',(19.5874760747776,44.3579209884458,-4.16182352096272));
#31350=CARTESIAN_POINT('Ctrl Pts',(19.2350472215369,44.0742564991106,5.56802948850576));
#31351=CARTESIAN_POINT('Ctrl Pts',(14.3354430788454,43.7905920097754,13.9815973956057));
#31352=CARTESIAN_POINT('Ctrl Pts',(6.04693264542922,43.5069275204403,19.0899083177805));
#31353=CARTESIAN_POINT('Ctrl Pts',(-3.67107584877064,43.2232630311051,19.685354863761));
#31354=CARTESIAN_POINT('Ctrl Pts',(-12.5212400796854,42.93959854177,15.6271731566047));
#31355=CARTESIAN_POINT('Ctrl Pts',(-18.411376563963,42.6559340524348,7.87471948831073));
#31356=CARTESIAN_POINT('Ctrl Pts',(-19.9490539358611,42.3722695630997,-1.73932201266128));
#31357=CARTESIAN_POINT('Ctrl Pts',(-16.770764455154,42.0886050737645,-10.9421868741751));
#31358=CARTESIAN_POINT('Ctrl Pts',(-9.62785742828906,41.8049405844294,-17.5583129981261));
#31359=CARTESIAN_POINT('Ctrl Pts',(-0.208919836796794,41.5212760950943,
-20.0236446857564));
#31360=CARTESIAN_POINT('Ctrl Pts',(9.25940651410001,41.2376116057591,-17.7553762282377));
#31361=CARTESIAN_POINT('Ctrl Pts',(16.5388042904544,40.953947116424,-11.2897274830562));
#31362=CARTESIAN_POINT('Ctrl Pts',(19.9084200257014,40.6702826270888,-2.15518121740963));
#31363=CARTESIAN_POINT('Ctrl Pts',(18.5716747860965,40.3866181377537,7.48885102262636));
#31364=CARTESIAN_POINT('Ctrl Pts',(12.8445758500108,40.1029536484185,15.3625149384123));
#31365=CARTESIAN_POINT('Ctrl Pts',(4.08101242096352,39.8192891590834,19.6044722351703));
#31366=CARTESIAN_POINT('Ctrl Pts',(-5.64730449284705,39.5356246697482,19.2119219747716));
#31367=CARTESIAN_POINT('Ctrl Pts',(-14.0405956515267,39.2519601804131,14.2776632454304));
#31368=CARTESIAN_POINT('Ctrl Pts',(-19.1146826065254,38.968295691078,5.96815740840464));
#31369=CARTESIAN_POINT('Ctrl Pts',(-19.6700485304213,38.6846312017428,-3.75222398190641));
#31370=CARTESIAN_POINT('Ctrl Pts',(-15.5754046264532,38.4009667124077,-12.5855776475278));
#31371=CARTESIAN_POINT('Ctrl Pts',(-7.79872686910231,38.1173022230725,-18.4436941316252));
#31372=CARTESIAN_POINT('Ctrl Pts',(1.82157402568654,37.8336377337374,-19.9417116132913));
#31373=CARTESIAN_POINT('Ctrl Pts',(11.0112538619422,37.5499732444022,-16.7254979713585));
#31374=CARTESIAN_POINT('Ctrl Pts',(17.5978674881561,37.2663087550671,-9.55536780369744));
#31375=CARTESIAN_POINT('Ctrl Pts',(20.0243359762019,36.9826442657319,-0.126343657163793));
#31376=CARTESIAN_POINT('Ctrl Pts',(17.7170408968388,36.6989797763968,9.33254819711234));
#31377=CARTESIAN_POINT('Ctrl Pts',(11.2214280239995,36.4153152870616,16.5852207431317));
#31378=CARTESIAN_POINT('Ctrl Pts',(2.0730636554624,36.1316507977265,19.917138376873));
#31379=CARTESIAN_POINT('Ctrl Pts',(-7.56537404599768,35.8479863083913,18.5406340076227));
#31380=CARTESIAN_POINT('Ctrl Pts',(-15.4153533533233,35.5643218190562,12.7811140088841));
#31381=CARTESIAN_POINT('Ctrl Pts',(-19.6211349863809,35.280657329721,4.00013190868774));
#31382=CARTESIAN_POINT('Ctrl Pts',(-19.1884700311734,34.9969928403859,-5.72648343847778));
#31383=CARTESIAN_POINT('Ctrl Pts',(-14.219640555188,34.7133283510507,-14.0993551699416));
#31384=CARTESIAN_POINT('Ctrl Pts',(-5.88928077243528,34.4296638617156,-19.1391317496443));
#31385=CARTESIAN_POINT('Ctrl Pts',(3.83330849634148,34.1459993723804,-19.6544078404778));
#31386=CARTESIAN_POINT('Ctrl Pts',(12.6497008000794,33.8623348830454,-15.5233709085905));
#31387=CARTESIAN_POINT('Ctrl Pts',(18.4756988050768,33.5786703937101,-7.72260224026285));
#31388=CARTESIAN_POINT('Ctrl Pts',(19.9340286405109,33.2950059043751,1.90379628903132));
#31389=CARTESIAN_POINT('Ctrl Pts',(16.6799500739787,33.0113414150398,11.0801311444916));
#31390=CARTESIAN_POINT('Ctrl Pts',(9.48270965901884,32.7276769257048,17.6371275766456));
#31391=CARTESIAN_POINT('Ctrl Pts',(0.0437773165171389,32.4440124363696,
20.0246770301167));
#31392=CARTESIAN_POINT('Ctrl Pts',(-9.40555504064084,32.1603479470344,17.6784235811412));
#31393=CARTESIAN_POINT('Ctrl Pts',(-16.6313076075072,31.8766834576993,11.1528992674491));
#31394=CARTESIAN_POINT('Ctrl Pts',(-19.9256126938554,31.5930189683641,1.99098745962569));
#31395=CARTESIAN_POINT('Ctrl Pts',(-18.5090891610392,31.309354479029,-7.64192132385965));
#31396=CARTESIAN_POINT('Ctrl Pts',(-12.71781356794,31.0256899896938,-15.4676207891775));
#31397=CARTESIAN_POINT('Ctrl Pts',(-3.91839426586458,30.7420255003587,-19.6381296717053));
#31398=CARTESIAN_POINT('Ctrl Pts',(2.56283670588982,30.5529158408019,-19.3210134924979));
#31399=CARTESIAN_POINT('Ctrl Pts',(5.57637687068598,30.4583610110235,-18.4081209878848));
#31400=CARTESIAN_POINT('Ctrl Pts',(2.33374636495171,53.9527937446315,19.3208936257936));
#31401=CARTESIAN_POINT('Ctrl Pts',(-0.829248422667396,53.8582389148531,
19.7029477756138));
#31402=CARTESIAN_POINT('Ctrl Pts',(-7.34354585410623,53.6691292552963,18.8840738821721));
#31403=CARTESIAN_POINT('Ctrl Pts',(-15.3822785181642,53.3854647659611,13.1871750649224));
#31404=CARTESIAN_POINT('Ctrl Pts',(-19.7831968630274,53.101800276626,4.37446637135565));
#31405=CARTESIAN_POINT('Ctrl Pts',(-19.5080623893974,52.8181357872909,-5.47316184725222));
#31406=CARTESIAN_POINT('Ctrl Pts',(-14.6208587530193,52.5344712979557,-14.0265360699875));
#31407=CARTESIAN_POINT('Ctrl Pts',(-6.27745355195996,52.2508068086206,-19.2642282553663));
#31408=CARTESIAN_POINT('Ctrl Pts',(3.55003392220998,51.9671423192855,-19.9477470874941));
#31409=CARTESIAN_POINT('Ctrl Pts',(12.5382468409166,51.6834778299502,-15.9156580482648));
#31410=CARTESIAN_POINT('Ctrl Pts',(18.5624340365284,51.3998133406152,-8.12107393801096));
#31411=CARTESIAN_POINT('Ctrl Pts',(20.1984407894748,51.11614885128,1.59332370701814));
#31412=CARTESIAN_POINT('Ctrl Pts',(17.0595311629746,50.8324843619448,10.9310651261251));
#31413=CARTESIAN_POINT('Ctrl Pts',(9.88773654793256,50.5488198726097,17.6846938123581));
#31414=CARTESIAN_POINT('Ctrl Pts',(0.378477234066722,50.2651553832745,20.2576531693827));
#31415=CARTESIAN_POINT('Ctrl Pts',(-9.220255013537,49.9814908939394,18.0416918499919));
#31416=CARTESIAN_POINT('Ctrl Pts',(-16.6393137622057,49.6978264046042,11.5606654822436));
#31417=CARTESIAN_POINT('Ctrl Pts',(-20.1248301583836,49.4141619152691,2.34669150600064));
#31418=CARTESIAN_POINT('Ctrl Pts',(-18.8528260196953,49.1304974259339,-7.42204147604143));
#31419=CARTESIAN_POINT('Ctrl Pts',(-13.1240039304488,48.8468329365988,-15.4361999968561));
#31420=CARTESIAN_POINT('Ctrl Pts',(-4.29266038004229,48.5631684472636,-19.8012326864051));
#31421=CARTESIAN_POINT('Ctrl Pts',(5.55347033258617,48.2795039579286,-19.4852435574115));
#31422=CARTESIAN_POINT('Ctrl Pts',(14.0867577407393,47.9958394685933,-14.5629325869872));
#31423=CARTESIAN_POINT('Ctrl Pts',(19.2899282001191,47.7121749792582,-6.19793668959756));
#31424=CARTESIAN_POINT('Ctrl Pts',(19.9329494792741,47.4285104899231,3.63225470574316));
#31425=CARTESIAN_POINT('Ctrl Pts',(15.8638110071084,47.1448460005879,12.6037791756293));
#31426=CARTESIAN_POINT('Ctrl Pts',(8.04445926173514,46.8611815112528,18.5957636135555));
#31427=CARTESIAN_POINT('Ctrl Pts',(-1.67660688829753,46.5775170219176,20.1916997433017));
#31428=CARTESIAN_POINT('Ctrl Pts',(-11.0013222871953,46.2938525325825,17.0143074239265));
#31429=CARTESIAN_POINT('Ctrl Pts',(-17.7253193058069,46.0101880432473,9.81472387231086));
#31430=CARTESIAN_POINT('Ctrl Pts',(-20.2590415090184,45.7265235539122,0.29493443035139));
#31431=CARTESIAN_POINT('Ctrl Pts',(-18.003515634149,45.442859064577,-9.29457766622435));
#31432=CARTESIAN_POINT('Ctrl Pts',(-11.4919491854206,45.1591945752419,-16.686846709373));
#31433=CARTESIAN_POINT('Ctrl Pts',(-2.26367989933175,44.8755300859068,-20.1343364056486));
#31434=CARTESIAN_POINT('Ctrl Pts',(7.4997245066736,44.5918655965717,-18.8220583759174));
#31435=CARTESIAN_POINT('Ctrl Pts',(15.4901900910749,44.3082011072365,-13.0602358372585));
#31436=CARTESIAN_POINT('Ctrl Pts',(19.818766583145,44.0245366179013,-4.21096667111763));
#31437=CARTESIAN_POINT('Ctrl Pts',(19.4621762213813,43.7408721285662,5.63377723293615));
#31438=CARTESIAN_POINT('Ctrl Pts',(14.5047171550316,43.457207639231,14.1466932332251));
#31439=CARTESIAN_POINT('Ctrl Pts',(6.1183353172326,43.1735431498958,19.3153235056613));
#31440=CARTESIAN_POINT('Ctrl Pts',(-3.71442421055426,42.8898786605607,19.9178011328182));
#31441=CARTESIAN_POINT('Ctrl Pts',(-12.6690918995096,42.6062141712256,15.8117000864621));
#31442=CARTESIAN_POINT('Ctrl Pts',(-18.6287795937849,42.3225496818904,7.96770481560604));
#31443=CARTESIAN_POINT('Ctrl Pts',(-20.1846139849791,42.0388851925553,-1.75986006825288));
#31444=CARTESIAN_POINT('Ctrl Pts',(-16.968795003946,41.7552207032201,-11.0713931054995));
#31445=CARTESIAN_POINT('Ctrl Pts',(-9.74154395076786,41.4715562138849,-17.7656429840776));
#31446=CARTESIAN_POINT('Ctrl Pts',(-0.211386779197954,41.1878917245499,
-20.2600855085073));
#31447=CARTESIAN_POINT('Ctrl Pts',(9.36874233825877,40.9042272352147,-17.9650331528156));
#31448=CARTESIAN_POINT('Ctrl Pts',(16.7340958347822,40.6205627458796,-11.4230375021171));
#31449=CARTESIAN_POINT('Ctrl Pts',(20.143500266308,40.3368982565444,-2.18062977226658));
#31450=CARTESIAN_POINT('Ctrl Pts',(18.7909706303448,40.0532337672093,7.57727998373896));
#31451=CARTESIAN_POINT('Ctrl Pts',(12.9962456448721,39.7695692778741,15.5439167625341));
#31452=CARTESIAN_POINT('Ctrl Pts',(4.12920134708626,39.4859047885389,19.83596343558));
#31453=CARTESIAN_POINT('Ctrl Pts',(-5.71398832296735,39.2022402992038,19.4387779098239));
#31454=CARTESIAN_POINT('Ctrl Pts',(-14.2063881453439,38.9185758098687,14.4462550526508));
#31455=CARTESIAN_POINT('Ctrl Pts',(-19.3403903312198,38.6349113205335,6.03862989581119));
#31456=CARTESIAN_POINT('Ctrl Pts',(-19.9023140610512,38.3512468311984,-3.79653054743685));
#31457=CARTESIAN_POINT('Ctrl Pts',(-15.7593202693022,38.0675823418632,-12.7341891705786));
#31458=CARTESIAN_POINT('Ctrl Pts',(-7.89081486937766,37.7839178525281,-18.6614787699108));
#31459=CARTESIAN_POINT('Ctrl Pts',(1.84308331972788,37.5002533631929,-20.1771849636682));
#31460=CARTESIAN_POINT('Ctrl Pts',(11.1412756418686,37.2165888738578,-16.9229940098332));
#31461=CARTESIAN_POINT('Ctrl Pts',(17.8056645367364,36.9329243845226,-9.66819836280189));
#31462=CARTESIAN_POINT('Ctrl Pts',(20.2607849617705,36.6492598951875,-0.127835533328253));
#31463=CARTESIAN_POINT('Ctrl Pts',(17.9262451547023,36.3655954058523,9.44274768420295));
#31464=CARTESIAN_POINT('Ctrl Pts',(11.3539315575162,36.0819309165172,16.7810603767059));
#31465=CARTESIAN_POINT('Ctrl Pts',(2.09754255944752,35.7982664271821,20.1523215644716));
#31466=CARTESIAN_POINT('Ctrl Pts',(-7.65470659712393,35.5146019378468,18.7595633198508));
#31467=CARTESIAN_POINT('Ctrl Pts',(-15.5973790978621,35.2309374485118,12.9320344411444));
#31468=CARTESIAN_POINT('Ctrl Pts',(-19.8528229416665,34.9472729591765,4.04736579120533));
#31469=CARTESIAN_POINT('Ctrl Pts',(-19.4150490442561,34.6636084698415,-5.79410222012417));
#31470=CARTESIAN_POINT('Ctrl Pts',(-14.3875472248033,34.3799439805062,-14.265841500715));
#31471=CARTESIAN_POINT('Ctrl Pts',(-5.958821880042,34.0962794911712,-19.3651281722237));
#31472=CARTESIAN_POINT('Ctrl Pts',(3.87857251823525,33.812615001836,-19.8864886837395));
#31473=CARTESIAN_POINT('Ctrl Pts',(12.7990694868943,33.5289505125009,-15.7066721347278));
#31474=CARTESIAN_POINT('Ctrl Pts',(18.6938613723386,33.2452860231657,-7.81379135144242));
#31475=CARTESIAN_POINT('Ctrl Pts',(20.1694112394676,32.9616215338306,1.92627646367344));
#31476=CARTESIAN_POINT('Ctrl Pts',(16.8769083394267,32.6779570444954,11.2109662460333));
#31477=CARTESIAN_POINT('Ctrl Pts',(9.59468214488203,32.3942925551603,17.8453881855154));
#31478=CARTESIAN_POINT('Ctrl Pts',(0.0442944815207541,32.1106280658251,
20.2611300947005));
#31479=CARTESIAN_POINT('Ctrl Pts',(-9.51661707419267,31.82696357649,17.8871717394074));
#31480=CARTESIAN_POINT('Ctrl Pts',(-16.827690491154,31.5432990871548,11.2845938133513));
#31481=CARTESIAN_POINT('Ctrl Pts',(-20.160897833935,31.2596345978197,2.0144967918736));
#31482=CARTESIAN_POINT('Ctrl Pts',(-18.7276422245378,30.9759701084845,-7.7321569348489));
#31483=CARTESIAN_POINT('Ctrl Pts',(-12.8679941277788,30.6923056191494,-15.6502653565598));
#31484=CARTESIAN_POINT('Ctrl Pts',(-3.96464679805612,30.4086411298142,-19.8700147927816));
#31485=CARTESIAN_POINT('Ctrl Pts',(2.5930722951385,30.2195314702575,-19.5491631551646));
#31486=CARTESIAN_POINT('Ctrl Pts',(5.64222249072293,30.1249766404791,-18.6254832946783));
#31487=CARTESIAN_POINT('Ctrl Pts',(2.35124930762599,53.8215594674016,19.4657990442344));
#31488=CARTESIAN_POINT('Ctrl Pts',(-0.835506991250132,53.7270046376232,
19.8507233170207));
#31489=CARTESIAN_POINT('Ctrl Pts',(-7.39859942014504,53.5378949780665,19.0257055689461));
#31490=CARTESIAN_POINT('Ctrl Pts',(-15.4976584671439,53.2542304887313,13.2860807705774));
#31491=CARTESIAN_POINT('Ctrl Pts',(-19.9315674705091,52.9705659993962,4.40727512992929));
#31492=CARTESIAN_POINT('Ctrl Pts',(-19.6543777810312,52.686901510061,-5.51421105245925));
#31493=CARTESIAN_POINT('Ctrl Pts',(-14.7305154059551,52.4032370207259,-14.1317366880123));
#31494=CARTESIAN_POINT('Ctrl Pts',(-6.32453584432345,52.1195725313907,-19.4087120573804));
#31495=CARTESIAN_POINT('Ctrl Pts',(3.57665991873037,51.8359080420556,-20.0973573976942));
#31496=CARTESIAN_POINT('Ctrl Pts',(12.6322848940173,51.5522435527204,-16.0350272263897));
#31497=CARTESIAN_POINT('Ctrl Pts',(18.7016544212907,51.2685790633853,-8.18198288890697));
#31498=CARTESIAN_POINT('Ctrl Pts',(20.349931271475,50.9849145740501,1.60527381176158));
#31499=CARTESIAN_POINT('Ctrl Pts',(17.1874795446085,50.701250084715,11.0130493154522));
#31500=CARTESIAN_POINT('Ctrl Pts',(9.96189564787207,50.4175855953798,17.817330960666));
#31501=CARTESIAN_POINT('Ctrl Pts',(0.381315860574492,50.1339211060447,20.4095877950711));
#31502=CARTESIAN_POINT('Ctrl Pts',(-9.2894079426539,49.8502566167095,18.177006522497));
#31503=CARTESIAN_POINT('Ctrl Pts',(-16.7641104433384,49.5665921273744,11.6473717442925));
#31504=CARTESIAN_POINT('Ctrl Pts',(-20.2757685978253,49.2829276380392,2.3642919503211));
#31505=CARTESIAN_POINT('Ctrl Pts',(-18.9942242871785,48.9992631487041,-7.47770760311098));
#31506=CARTESIAN_POINT('Ctrl Pts',(-13.2224354029705,48.715598659369,-15.551973193893));
#31507=CARTESIAN_POINT('Ctrl Pts',(-4.32485580474053,48.4319341700338,-19.9497441085197));
#31508=CARTESIAN_POINT('Ctrl Pts',(5.59512197058797,48.1482696806987,-19.6313850263131));
#31509=CARTESIAN_POINT('Ctrl Pts',(14.1924099725268,47.8646051913635,-14.6721561824506));
#31510=CARTESIAN_POINT('Ctrl Pts',(19.4346047823582,47.5809407020284,-6.24442189617503));
#31511=CARTESIAN_POINT('Ctrl Pts',(20.0824487918183,47.2972762126932,3.65949701536888));
#31512=CARTESIAN_POINT('Ctrl Pts',(15.9827913337385,47.0136117233581,12.6983089051158));
#31513=CARTESIAN_POINT('Ctrl Pts',(8.10479359061364,46.7299472340229,18.7352338850897));
#31514=CARTESIAN_POINT('Ctrl Pts',(-1.68918162428795,46.4462827446878,20.3431397112677));
#31515=CARTESIAN_POINT('Ctrl Pts',(-11.0838334138429,46.1626182553526,17.1419166001721));
#31516=CARTESIAN_POINT('Ctrl Pts',(-17.858261149336,45.8789537660175,9.8883353803916));
#31517=CARTESIAN_POINT('Ctrl Pts',(-20.4109865476307,45.5952892766824,0.297146471004314));
#31518=CARTESIAN_POINT('Ctrl Pts',(-18.1385439807257,45.3116247873472,-9.3642880205741));
#31519=CARTESIAN_POINT('Ctrl Pts',(-11.578140067745,45.027960298012,-16.8119998942583));
#31520=CARTESIAN_POINT('Ctrl Pts',(-2.28065774744747,44.7442958086769,-20.2853461422755));
#31521=CARTESIAN_POINT('Ctrl Pts',(7.55597326499919,44.4606313193418,-18.9632258830484));
#31522=CARTESIAN_POINT('Ctrl Pts',(15.6063682197616,44.1769668300066,-13.1581890418903));
#31523=CARTESIAN_POINT('Ctrl Pts',(19.9674095114092,43.8933023406715,-4.24254938410794));
#31524=CARTESIAN_POINT('Ctrl Pts',(19.6081446827283,43.6096378513363,5.67603118156499));
#31525=CARTESIAN_POINT('Ctrl Pts',(14.6135041283542,43.3259733620011,14.2527949877728));
#31526=CARTESIAN_POINT('Ctrl Pts',(6.16422350476639,43.042308872666,19.4601905554954));
#31527=CARTESIAN_POINT('Ctrl Pts',(-3.74228280050009,42.7586443833308,20.0671868310929));
#31528=CARTESIAN_POINT('Ctrl Pts',(-12.7641114816057,42.4749798939957,15.9302895754612));
#31529=CARTESIAN_POINT('Ctrl Pts',(-18.7684974888008,42.1913154046606,8.02746347769871));
#31530=CARTESIAN_POINT('Ctrl Pts',(-20.3360008089787,41.9076509153254,-1.77305921224517));
#31531=CARTESIAN_POINT('Ctrl Pts',(-17.0960628320381,41.6239864259903,-11.1544297709883));
#31532=CARTESIAN_POINT('Ctrl Pts',(-9.81460660139152,41.3403219366551,-17.8988872596267));
#31533=CARTESIAN_POINT('Ctrl Pts',(-0.212972203281963,41.05665744732,-20.4120383772306));
#31534=CARTESIAN_POINT('Ctrl Pts',(9.4390089358025,40.7729929579848,-18.0997728765514));
#31535=CARTESIAN_POINT('Ctrl Pts',(16.8596033933025,40.4893284686497,-11.5087115392406));
#31536=CARTESIAN_POINT('Ctrl Pts',(20.2945787328974,40.2056639793145,-2.1969847352987));
#31537=CARTESIAN_POINT('Ctrl Pts',(18.9319049759662,39.9219994899794,7.63411041666903));
#31538=CARTESIAN_POINT('Ctrl Pts',(13.093718916026,39.6383350006442,15.6604978471634));
#31539=CARTESIAN_POINT('Ctrl Pts',(4.16017081115702,39.3546705113091,19.9847353421279));
#31540=CARTESIAN_POINT('Ctrl Pts',(-5.75684386358992,39.0710060219739,19.5845708812619));
#31541=CARTESIAN_POINT('Ctrl Pts',(-14.3129376182953,38.7873415326388,14.5546035537782));
#31542=CARTESIAN_POINT('Ctrl Pts',(-19.4854453850015,38.5036770433037,6.08392028392143));
#31543=CARTESIAN_POINT('Ctrl Pts',(-20.0515836045849,38.2200125539685,-3.82500494393612));
#31544=CARTESIAN_POINT('Ctrl Pts',(-15.8775169039141,37.9363480646334,-12.8296969893646));
#31545=CARTESIAN_POINT('Ctrl Pts',(-7.94999684842001,37.6526835752982,-18.8014419123425));
#31546=CARTESIAN_POINT('Ctrl Pts',(1.85690664725514,37.3690190859631,-20.3285160691912));
#31547=CARTESIAN_POINT('Ctrl Pts',(11.2248364340646,37.0853545966279,-17.0499183254338));
#31548=CARTESIAN_POINT('Ctrl Pts',(17.9392089783277,36.8016901072928,-9.74071091345282));
#31549=CARTESIAN_POINT('Ctrl Pts',(20.4127430764758,36.5180256179576,-0.128794313881315));
#31550=CARTESIAN_POINT('Ctrl Pts',(18.0606939641767,36.2343611286225,9.51356932997501));
#31551=CARTESIAN_POINT('Ctrl Pts',(11.43908729248,35.9506966392873,16.9069201744589));
#31552=CARTESIAN_POINT('Ctrl Pts',(2.11327435920437,35.6670321499522,20.3034661917574));
#31553=CARTESIAN_POINT('Ctrl Pts',(-7.71211773807824,35.383367660617,18.9002621072099));
#31554=CARTESIAN_POINT('Ctrl Pts',(-15.7143611560603,35.0997031712819,13.0290261211728));
#31555=CARTESIAN_POINT('Ctrl Pts',(-20.0017212960129,34.8160386819467,4.07772147968603));
#31556=CARTESIAN_POINT('Ctrl Pts',(-19.5606640472924,34.5323741926116,-5.83755862393481));
#31557=CARTESIAN_POINT('Ctrl Pts',(-14.4954554093758,34.2487097032764,-14.3728368800661));
#31558=CARTESIAN_POINT('Ctrl Pts',(-6.00351370203096,33.9650452139413,-19.5103687631338));
#31559=CARTESIAN_POINT('Ctrl Pts',(3.90766224405355,33.6813807246061,-20.0356395340063));
#31560=CARTESIAN_POINT('Ctrl Pts',(12.8950639041969,33.397716235271,-15.8244739049259));
#31561=CARTESIAN_POINT('Ctrl Pts',(18.8340674097308,33.1140517459358,-7.87239564088531));
#31562=CARTESIAN_POINT('Ctrl Pts',(20.3206839976297,32.8303872566008,1.94072373947406));
#31563=CARTESIAN_POINT('Ctrl Pts',(17.0034870942043,32.5467227672655,11.2950497442454));
#31564=CARTESIAN_POINT('Ctrl Pts',(9.66664314302491,32.2630582779305,17.9792305213566));
#31565=CARTESIAN_POINT('Ctrl Pts',(0.0446270390856308,31.9793937885952,
20.4130908725821));
#31566=CARTESIAN_POINT('Ctrl Pts',(-9.58799343370268,31.6957292992602,18.0213273453348));
#31567=CARTESIAN_POINT('Ctrl Pts',(-16.9538986553872,31.4120648099249,11.3692298036081));
#31568=CARTESIAN_POINT('Ctrl Pts',(-20.3121095021436,31.1284003205899,2.02960514964943));
#31569=CARTESIAN_POINT('Ctrl Pts',(-18.8680961779327,30.8447358312547,-7.79014778567339));
#31570=CARTESIAN_POINT('Ctrl Pts',(-12.9645164222397,30.5610713419195,-15.7676464364222));
#31571=CARTESIAN_POINT('Ctrl Pts',(-3.99435877262015,30.2774068525844,-20.0190370340731));
#31572=CARTESIAN_POINT('Ctrl Pts',(2.61248231763768,30.0882971930276,-19.6957920450376));
#31573=CARTESIAN_POINT('Ctrl Pts',(5.68453878451291,29.9937423632492,-18.7651731818414));
#31574=CARTESIAN_POINT('Ctrl Pts',(2.35186803664952,53.8169203357015,19.4709214507763));
#31575=CARTESIAN_POINT('Ctrl Pts',(-0.835728231649532,53.7223655059232,
19.8559471824094));
#31576=CARTESIAN_POINT('Ctrl Pts',(-7.40054556370451,53.5332558463665,19.0307122490736));
#31577=CARTESIAN_POINT('Ctrl Pts',(-15.5017371483404,53.2495913570312,13.2895770872723));
#31578=CARTESIAN_POINT('Ctrl Pts',(-19.9368123714836,52.9659268676962,4.40843491954487));
#31579=CARTESIAN_POINT('Ctrl Pts',(-19.6595500301255,52.682262378361,-5.51566214186331));
#31580=CARTESIAN_POINT('Ctrl Pts',(-14.7343917686363,52.3985978890259,-14.1354555298595));
#31581=CARTESIAN_POINT('Ctrl Pts',(-6.3262002033585,52.1149333996907,-19.4138195597816));
#31582=CARTESIAN_POINT('Ctrl Pts',(3.57760114770736,51.8312689103556,-20.1026461221598));
#31583=CARTESIAN_POINT('Ctrl Pts',(12.6356091391944,51.5476044210204,-16.0392469268364));
#31584=CARTESIAN_POINT('Ctrl Pts',(18.706575861892,51.2639399316853,-8.18413602032115));
#31585=CARTESIAN_POINT('Ctrl Pts',(20.3552864600137,50.98027544235,1.60569624796426));
#31586=CARTESIAN_POINT('Ctrl Pts',(17.1920025198992,50.6966109530149,11.0159474565449));
#31587=CARTESIAN_POINT('Ctrl Pts',(9.96451717205493,50.4129464636797,17.8220196838587));
#31588=CARTESIAN_POINT('Ctrl Pts',(0.381416206021541,50.1292819743447,20.4149586840892));
#31589=CARTESIAN_POINT('Ctrl Pts',(-9.29185249869818,49.8456174850094,18.18178989617));
#31590=CARTESIAN_POINT('Ctrl Pts',(-16.7685220060165,49.5619529956743,11.6504368106559));
#31591=CARTESIAN_POINT('Ctrl Pts',(-20.2811042716596,49.2782885063392,2.36491412602784));
#31592=CARTESIAN_POINT('Ctrl Pts',(-18.999222715934,48.9946240170041,-7.47967540070289));
#31593=CARTESIAN_POINT('Ctrl Pts',(-13.2259149555241,48.7109595276689,-15.5560657764083));
#31594=CARTESIAN_POINT('Ctrl Pts',(-4.32599391300361,48.4272950383338,-19.9549939872915));
#31595=CARTESIAN_POINT('Ctrl Pts',(5.59659435599133,48.1436305489987,-19.6365511272388));
#31596=CARTESIAN_POINT('Ctrl Pts',(14.1961447789205,47.8599660596635,-14.6760172365503));
#31597=CARTESIAN_POINT('Ctrl Pts',(19.4397190995403,47.5763015703284,-6.24606514822754));
#31598=CARTESIAN_POINT('Ctrl Pts',(20.0877335925167,47.2926370809931,3.66046003101415));
#31599=CARTESIAN_POINT('Ctrl Pts',(15.9869972882849,47.0089725916581,12.7016505310532));
#31600=CARTESIAN_POINT('Ctrl Pts',(8.1069264091395,46.7253081023228,18.7401641591884));
#31601=CARTESIAN_POINT('Ctrl Pts',(-1.68962614120521,46.4416436129877,20.3484931141353));
#31602=CARTESIAN_POINT('Ctrl Pts',(-11.0867501821699,46.1579791236525,17.1464275845524));
#31603=CARTESIAN_POINT('Ctrl Pts',(-17.8629606435048,45.8743146343175,9.89093754720224));
#31604=CARTESIAN_POINT('Ctrl Pts',(-20.4163578047457,45.5906501449824,0.297224666641401));
#31605=CARTESIAN_POINT('Ctrl Pts',(-18.1433172327772,45.3069856556472,-9.36675228160036));
#31606=CARTESIAN_POINT('Ctrl Pts',(-11.5811869154352,45.023321166312,-16.8164240593439));
#31607=CARTESIAN_POINT('Ctrl Pts',(-2.28125791437836,44.7396566769769,-20.2906843364653));
#31608=CARTESIAN_POINT('Ctrl Pts',(7.557961658606,44.4559921876418,-18.9682161544255));
#31609=CARTESIAN_POINT('Ctrl Pts',(15.6104751166106,44.1723276983066,-13.1616516876741));
#31610=CARTESIAN_POINT('Ctrl Pts',(19.9726640389233,43.8886632089715,-4.24366583301215));
#31611=CARTESIAN_POINT('Ctrl Pts',(19.6133046678369,43.6049987196362,5.67752485864902));
#31612=CARTESIAN_POINT('Ctrl Pts',(14.6173497478612,43.321334230301,14.256545684796));
#31613=CARTESIAN_POINT('Ctrl Pts',(6.16584565219571,43.037669740966,19.465311605707));
#31614=CARTESIAN_POINT('Ctrl Pts',(-3.74326760165467,42.7540052516307,20.0724676155269));
#31615=CARTESIAN_POINT('Ctrl Pts',(-12.7674704238328,42.4703407622956,15.9344817138973));
#31616=CARTESIAN_POINT('Ctrl Pts',(-18.7734365163896,42.1866762729606,8.0295759464037));
#31617=CARTESIAN_POINT('Ctrl Pts',(-20.3413523332071,41.9030117836254,-1.7735258019853));
#31618=CARTESIAN_POINT('Ctrl Pts',(-17.1005617497612,41.6193472942903,-11.1573651171133));
#31619=CARTESIAN_POINT('Ctrl Pts',(-9.81718936609107,41.3356828049551,-17.9035974447674));
#31620=CARTESIAN_POINT('Ctrl Pts',(-0.213028248023332,41.05201831562,-20.41740991114));
#31621=CARTESIAN_POINT('Ctrl Pts',(9.44149286002567,40.7683538262848,-18.1045359257855));
#31622=CARTESIAN_POINT('Ctrl Pts',(16.8640400854962,40.4846893369497,-11.5117401164529));
#31623=CARTESIAN_POINT('Ctrl Pts',(20.2999193566913,40.2010248476145,-2.19756288324188));
#31624=CARTESIAN_POINT('Ctrl Pts',(18.9368870050839,39.9173603582794,7.63611937247311));
#31625=CARTESIAN_POINT('Ctrl Pts',(13.0971645961613,39.6336958689442,15.6646189885051));
#31626=CARTESIAN_POINT('Ctrl Pts',(4.16126558171192,39.350031379609,19.9899944290244));
#31627=CARTESIAN_POINT('Ctrl Pts',(-5.75835880695092,39.0663668902739,19.5897246628022));
#31628=CARTESIAN_POINT('Ctrl Pts',(-14.3167041421641,38.7827024009388,14.558433673293));
#31629=CARTESIAN_POINT('Ctrl Pts',(-19.4905730811527,38.4990379116037,6.08552129914113));
#31630=CARTESIAN_POINT('Ctrl Pts',(-20.0568602829488,38.2153734222685,-3.82601151385237));
#31631=CARTESIAN_POINT('Ctrl Pts',(-15.8816951549476,37.9317089329334,-12.8330731907587));
#31632=CARTESIAN_POINT('Ctrl Pts',(-7.95208893137916,37.6480444435982,-18.8063896094275));
#31633=CARTESIAN_POINT('Ctrl Pts',(1.85739530188323,37.3643799542631,-20.3338656237715));
#31634=CARTESIAN_POINT('Ctrl Pts',(11.2277903080687,37.0807154649279,-17.0544050999903));
#31635=CARTESIAN_POINT('Ctrl Pts',(17.9439297743379,36.7970509755928,-9.74327423211832));
#31636=CARTESIAN_POINT('Ctrl Pts',(20.4181147958306,36.5133864862576,-0.128828206773863));
#31637=CARTESIAN_POINT('Ctrl Pts',(18.0654467295916,36.2297219969225,9.51607287515306));
#31638=CARTESIAN_POINT('Ctrl Pts',(11.4420975477109,35.9460575075872,16.9113693183094));
#31639=CARTESIAN_POINT('Ctrl Pts',(2.11383047832578,35.6623930182522,20.308809154332));
#31640=CARTESIAN_POINT('Ctrl Pts',(-7.71414722191097,35.378728528917,18.905235809343));
#31641=CARTESIAN_POINT('Ctrl Pts',(-15.7184964718176,35.0950640395819,13.0324547770618));
#31642=CARTESIAN_POINT('Ctrl Pts',(-20.006984852839,34.8113995502467,4.07879455327383));
#31643=CARTESIAN_POINT('Ctrl Pts',(-19.5658115376498,34.5277350609116,-5.83909480780952));
#31644=CARTESIAN_POINT('Ctrl Pts',(-14.4992699637004,34.2440705715764,-14.3766191667262));
#31645=CARTESIAN_POINT('Ctrl Pts',(-6.00509355793826,33.9604060822413,-19.5155030180225));
#31646=CARTESIAN_POINT('Ctrl Pts',(3.90869056586123,33.6767415929061,-20.0409120165633));
#31647=CARTESIAN_POINT('Ctrl Pts',(12.8984573068486,33.393077103571,-15.8286381975024));
#31648=CARTESIAN_POINT('Ctrl Pts',(18.8390236931527,33.1094126142358,-7.87446730251712));
#31649=CARTESIAN_POINT('Ctrl Pts',(20.3260314896307,32.8257481249007,1.94123445067361));
#31650=CARTESIAN_POINT('Ctrl Pts',(17.0079616531857,32.5420836355655,11.2980220959072));
#31651=CARTESIAN_POINT('Ctrl Pts',(9.66918696430926,32.2584191462305,17.9839618479286));
#31652=CARTESIAN_POINT('Ctrl Pts',(0.0446387949955499,31.9747546568951,
20.4184626860802));
#31653=CARTESIAN_POINT('Ctrl Pts',(-9.59051658801136,31.6910901675601,18.0260697460044));
#31654=CARTESIAN_POINT('Ctrl Pts',(-16.9583601139928,31.4074256782248,11.3722216858637));
#31655=CARTESIAN_POINT('Ctrl Pts',(-20.3174548346148,31.1237611888899,2.03013923009681));
#31656=CARTESIAN_POINT('Ctrl Pts',(-18.8730612251852,30.8400966995547,-7.79219776225003));
#31657=CARTESIAN_POINT('Ctrl Pts',(-12.9679284853489,30.5564322102195,-15.7717958575954));
#31658=CARTESIAN_POINT('Ctrl Pts',(-3.99540909092099,30.2727677208844,-20.0243049703027));
#31659=CARTESIAN_POINT('Ctrl Pts',(2.61316846193303,30.0836580613276,-19.7009753762946));
#31660=CARTESIAN_POINT('Ctrl Pts',(5.68603466549838,29.9891032315492,-18.7701112193526));
#31661=CARTESIAN_POINT('Ctrl Pts',(2.35248676567306,53.8122812040015,19.4760438573182));
#31662=CARTESIAN_POINT('Ctrl Pts',(-0.835949472048931,53.7177263742231,
19.8611710477982));
#31663=CARTESIAN_POINT('Ctrl Pts',(-7.40249170726399,53.5286167146664,19.035718929201));
#31664=CARTESIAN_POINT('Ctrl Pts',(-15.5058158295368,53.2449522253312,13.2930734039672));
#31665=CARTESIAN_POINT('Ctrl Pts',(-19.9420572724581,52.9612877359961,4.40959470916045));
#31666=CARTESIAN_POINT('Ctrl Pts',(-19.6647222792197,52.6776232466609,-5.51711323126738));
#31667=CARTESIAN_POINT('Ctrl Pts',(-14.7382681313176,52.3939587573258,-14.1391743717067));
#31668=CARTESIAN_POINT('Ctrl Pts',(-6.32786456239355,52.1102942679906,-19.4189270621828));
#31669=CARTESIAN_POINT('Ctrl Pts',(3.57854237668436,51.8266297786555,-20.1079348466254));
#31670=CARTESIAN_POINT('Ctrl Pts',(12.6389333843715,51.5429652893203,-16.0434666272831));
#31671=CARTESIAN_POINT('Ctrl Pts',(18.7114973024933,51.2593007999852,-8.18628915173532));
#31672=CARTESIAN_POINT('Ctrl Pts',(20.3606416485524,50.97563631065,1.60611868416694));
#31673=CARTESIAN_POINT('Ctrl Pts',(17.19652549519,50.6919718213149,11.0188455976376));
#31674=CARTESIAN_POINT('Ctrl Pts',(9.96713869623779,50.4083073319797,17.8267084070514));
#31675=CARTESIAN_POINT('Ctrl Pts',(0.38151655146859,50.1246428426446,20.4203295731073));
#31676=CARTESIAN_POINT('Ctrl Pts',(-9.29429705474246,49.8409783533094,18.1865732698431));
#31677=CARTESIAN_POINT('Ctrl Pts',(-16.7729335686945,49.5573138639743,11.6535018770193));
#31678=CARTESIAN_POINT('Ctrl Pts',(-20.2864399454939,49.2736493746391,2.36553630173456));
#31679=CARTESIAN_POINT('Ctrl Pts',(-19.0042211446896,48.989984885304,-7.4816431982948));
#31680=CARTESIAN_POINT('Ctrl Pts',(-13.2293945080778,48.7063203959688,-15.5601583589236));
#31681=CARTESIAN_POINT('Ctrl Pts',(-4.3271320212667,48.4226559066337,-19.9602438660632));
#31682=CARTESIAN_POINT('Ctrl Pts',(5.5980667413947,48.1389914172986,-19.6417172281645));
#31683=CARTESIAN_POINT('Ctrl Pts',(14.1998795853142,47.8553269279634,-14.6798782906499));
#31684=CARTESIAN_POINT('Ctrl Pts',(19.4448334167225,47.5716624386283,-6.24770840028006));
#31685=CARTESIAN_POINT('Ctrl Pts',(20.0930183932152,47.2879979492931,3.66142304665942));
#31686=CARTESIAN_POINT('Ctrl Pts',(15.9912032428313,47.004333459958,12.7049921569905));
#31687=CARTESIAN_POINT('Ctrl Pts',(8.10905922766536,46.7206689706228,18.7450944332872));
#31688=CARTESIAN_POINT('Ctrl Pts',(-1.69007065812247,46.4370044812877,20.3538465170029));
#31689=CARTESIAN_POINT('Ctrl Pts',(-11.0896669504969,46.1533399919525,17.1509385689327));
#31690=CARTESIAN_POINT('Ctrl Pts',(-17.8676601376735,45.8696755026174,9.8935397140129));
#31691=CARTESIAN_POINT('Ctrl Pts',(-20.4217290618606,45.5860110132823,0.297302862278477));
#31692=CARTESIAN_POINT('Ctrl Pts',(-18.1480904848286,45.3023465239471,-9.36921654262662));
#31693=CARTESIAN_POINT('Ctrl Pts',(-11.5842337631254,45.0186820346119,-16.8208482244296));
#31694=CARTESIAN_POINT('Ctrl Pts',(-2.28185808130925,44.7350175452768,-20.296022530655));
#31695=CARTESIAN_POINT('Ctrl Pts',(7.55995005221281,44.4513530559417,-18.9732064258026));
#31696=CARTESIAN_POINT('Ctrl Pts',(15.6145820134597,44.1676885666065,-13.1651143334578));
#31697=CARTESIAN_POINT('Ctrl Pts',(19.9779185664375,43.8840240772714,-4.24478228191636));
#31698=CARTESIAN_POINT('Ctrl Pts',(19.6184646529456,43.6003595879362,5.67901853573306));
#31699=CARTESIAN_POINT('Ctrl Pts',(14.6211953673681,43.316695098601,14.2602963818193));
#31700=CARTESIAN_POINT('Ctrl Pts',(6.16746779962503,43.0330306092659,19.4704326559187));
#31701=CARTESIAN_POINT('Ctrl Pts',(-3.74425240280926,42.7493661199307,20.0777483999609));
#31702=CARTESIAN_POINT('Ctrl Pts',(-12.7708293660599,42.4657016305956,15.9386738523334));
#31703=CARTESIAN_POINT('Ctrl Pts',(-18.7783755439784,42.1820371412605,8.03168841510866));
#31704=CARTESIAN_POINT('Ctrl Pts',(-20.3467038574354,41.8983726519253,-1.77399239172543));
#31705=CARTESIAN_POINT('Ctrl Pts',(-17.1050606674842,41.6147081625902,-11.1603004632384));
#31706=CARTESIAN_POINT('Ctrl Pts',(-9.81977213079062,41.331043673255,-17.9083076299081));
#31707=CARTESIAN_POINT('Ctrl Pts',(-0.213084292764702,41.0473791839199,
-20.4227814450494));
#31708=CARTESIAN_POINT('Ctrl Pts',(9.44397678424884,40.7637146945847,-18.1092989750195));
#31709=CARTESIAN_POINT('Ctrl Pts',(16.8684767776899,40.4800502052496,-11.5147686936652));
#31710=CARTESIAN_POINT('Ctrl Pts',(20.3052599804853,40.1963857159144,-2.19814103118507));
#31711=CARTESIAN_POINT('Ctrl Pts',(18.9418690342016,39.9127212265793,7.63812832827719));
#31712=CARTESIAN_POINT('Ctrl Pts',(13.1006102762966,39.6290567372441,15.6687401298467));
#31713=CARTESIAN_POINT('Ctrl Pts',(4.16236035226682,39.345392247909,19.9952535159209));
#31714=CARTESIAN_POINT('Ctrl Pts',(-5.75987375031193,39.0617277585738,19.5948784443426));
#31715=CARTESIAN_POINT('Ctrl Pts',(-14.320470666033,38.7780632692387,14.5622637928079));
#31716=CARTESIAN_POINT('Ctrl Pts',(-19.4957007773038,38.4943987799036,6.08712231436083));
#31717=CARTESIAN_POINT('Ctrl Pts',(-20.0621369613127,38.2107342905684,-3.82701808376861));
#31718=CARTESIAN_POINT('Ctrl Pts',(-15.8858734059811,37.9270698012333,-12.8364493921527));
#31719=CARTESIAN_POINT('Ctrl Pts',(-7.95418101433831,37.6434053118981,-18.8113373065124));
#31720=CARTESIAN_POINT('Ctrl Pts',(1.85788395651131,37.359740822563,-20.3392151783517));
#31721=CARTESIAN_POINT('Ctrl Pts',(11.2307441820728,37.0760763332278,-17.0588918745468));
#31722=CARTESIAN_POINT('Ctrl Pts',(17.9486505703482,36.7924118438927,-9.74583755078384));
#31723=CARTESIAN_POINT('Ctrl Pts',(20.4234865151855,36.5087473545575,-0.128862099666414));
#31724=CARTESIAN_POINT('Ctrl Pts',(18.0701994950065,36.2250828652224,9.5185764203311));
#31725=CARTESIAN_POINT('Ctrl Pts',(11.4451078029419,35.9414183758872,16.91581846216));
#31726=CARTESIAN_POINT('Ctrl Pts',(2.11438659744718,35.6577538865521,20.3141521169065));
#31727=CARTESIAN_POINT('Ctrl Pts',(-7.7161767057437,35.3740893972169,18.9102095114761));
#31728=CARTESIAN_POINT('Ctrl Pts',(-15.7226317875749,35.0904249078818,13.0358834329508));
#31729=CARTESIAN_POINT('Ctrl Pts',(-20.0122484096652,34.8067604185466,4.07986762686163));
#31730=CARTESIAN_POINT('Ctrl Pts',(-19.5709590280071,34.5230959292115,-5.84063099168422));
#31731=CARTESIAN_POINT('Ctrl Pts',(-14.5030845180251,34.2394314398763,-14.3804014533863));
#31732=CARTESIAN_POINT('Ctrl Pts',(-6.00667341384557,33.9557669505412,-19.5206372729111));
#31733=CARTESIAN_POINT('Ctrl Pts',(3.90971888766891,33.672102461206,-20.0461844991202));
#31734=CARTESIAN_POINT('Ctrl Pts',(12.9018507095002,33.3884379718709,-15.8328024900789));
#31735=CARTESIAN_POINT('Ctrl Pts',(18.8439799765745,33.1047734825357,-7.87653896414892));
#31736=CARTESIAN_POINT('Ctrl Pts',(20.3313789816317,32.8211089932007,1.94174516187317));
#31737=CARTESIAN_POINT('Ctrl Pts',(17.0124362121671,32.5374445038654,11.300994447569));
#31738=CARTESIAN_POINT('Ctrl Pts',(9.67173078559361,32.2537800145304,17.9886931745006));
#31739=CARTESIAN_POINT('Ctrl Pts',(0.0446505509054691,31.9701155251951,
20.4238344995783));
#31740=CARTESIAN_POINT('Ctrl Pts',(-9.59303974232004,31.6864510358601,18.0308121466739));
#31741=CARTESIAN_POINT('Ctrl Pts',(-16.9628215725985,31.4027865465248,11.3752135681193));
#31742=CARTESIAN_POINT('Ctrl Pts',(-20.322800167086,31.1191220571898,2.03067331054418));
#31743=CARTESIAN_POINT('Ctrl Pts',(-18.8780262724377,30.8354575678546,-7.79424773882668));
#31744=CARTESIAN_POINT('Ctrl Pts',(-12.9713405484581,30.5517930785194,-15.7759452787685));
#31745=CARTESIAN_POINT('Ctrl Pts',(-3.99645940922183,30.2681285891843,-20.0295729065324));
#31746=CARTESIAN_POINT('Ctrl Pts',(2.61385460622837,30.0790189296275,-19.7061587075517));
#31747=CARTESIAN_POINT('Ctrl Pts',(5.68753054648386,29.9844640998491,-18.7750492568638));
#31748=CARTESIAN_POINT('Ctrl Pts',(2.3531054946966,53.8076420723014,19.4811662638601));
#31749=CARTESIAN_POINT('Ctrl Pts',(-0.83617071244833,53.713087242523,19.8663949131869));
#31750=CARTESIAN_POINT('Ctrl Pts',(-7.40443785082346,53.5239775829663,19.0407256093285));
#31751=CARTESIAN_POINT('Ctrl Pts',(-15.5098945107332,53.2403130936311,13.2965697206621));
#31752=CARTESIAN_POINT('Ctrl Pts',(-19.9473021734326,52.956648604296,4.41075449877604));
#31753=CARTESIAN_POINT('Ctrl Pts',(-19.669894528314,52.6729841149608,-5.51856432067145));
#31754=CARTESIAN_POINT('Ctrl Pts',(-14.7421444939989,52.3893196256257,-14.1428932135538));
#31755=CARTESIAN_POINT('Ctrl Pts',(-6.3295289214286,52.1056551362905,-19.424034564584));
#31756=CARTESIAN_POINT('Ctrl Pts',(3.57948360566135,51.8219906469554,-20.113223571091));
#31757=CARTESIAN_POINT('Ctrl Pts',(12.6422576295486,51.5383261576202,-16.0476863277298));
#31758=CARTESIAN_POINT('Ctrl Pts',(18.7164187430947,51.2546616682851,-8.18844228314949));
#31759=CARTESIAN_POINT('Ctrl Pts',(20.3659968370911,50.9709971789499,1.60654112036962));
#31760=CARTESIAN_POINT('Ctrl Pts',(17.2010484704808,50.6873326896148,11.0217437387303));
#31761=CARTESIAN_POINT('Ctrl Pts',(9.96976022042066,50.4036682002796,17.831397130244));
#31762=CARTESIAN_POINT('Ctrl Pts',(0.38161689691564,50.1200037109445,20.4257004621254));
#31763=CARTESIAN_POINT('Ctrl Pts',(-9.29674161078674,49.8363392216093,18.1913566435161));
#31764=CARTESIAN_POINT('Ctrl Pts',(-16.7773451313725,49.5526747322742,11.6565669433827));
#31765=CARTESIAN_POINT('Ctrl Pts',(-20.2917756193281,49.269010242939,2.36615847744129));
#31766=CARTESIAN_POINT('Ctrl Pts',(-19.0092195734451,48.9853457536039,-7.48361099588671));
#31767=CARTESIAN_POINT('Ctrl Pts',(-13.2328740606314,48.7016812642687,-15.5642509414388));
#31768=CARTESIAN_POINT('Ctrl Pts',(-4.32827012952978,48.4180167749336,-19.965493744835));
#31769=CARTESIAN_POINT('Ctrl Pts',(5.59953912679806,48.1343522855985,-19.6468833290901));
#31770=CARTESIAN_POINT('Ctrl Pts',(14.2036143917079,47.8506877962633,-14.6837393447495));
#31771=CARTESIAN_POINT('Ctrl Pts',(19.4499477339046,47.5670233069282,-6.24935165233257));
#31772=CARTESIAN_POINT('Ctrl Pts',(20.0983031939136,47.283358817593,3.66238606230469));
#31773=CARTESIAN_POINT('Ctrl Pts',(15.9954091973776,46.9996943282579,12.7083337829279));
#31774=CARTESIAN_POINT('Ctrl Pts',(8.11119204619121,46.7160298389227,18.7500247073859));
#31775=CARTESIAN_POINT('Ctrl Pts',(-1.69051517503973,46.4323653495876,20.3591999198705));
#31776=CARTESIAN_POINT('Ctrl Pts',(-11.0925837188238,46.1487008602524,17.155449553313));
#31777=CARTESIAN_POINT('Ctrl Pts',(-17.8723596318423,45.8650363709173,9.89614188082356));
#31778=CARTESIAN_POINT('Ctrl Pts',(-20.4271003189756,45.5813718815822,0.297381057915561));
#31779=CARTESIAN_POINT('Ctrl Pts',(-18.1528637368801,45.297707392247,-9.37168080365289));
#31780=CARTESIAN_POINT('Ctrl Pts',(-11.5872806108155,45.0140429029118,-16.8252723895153));
#31781=CARTESIAN_POINT('Ctrl Pts',(-2.28245824824014,44.7303784135767,-20.3013607248448));
#31782=CARTESIAN_POINT('Ctrl Pts',(7.56193844581962,44.4467139242416,-18.9781966971797));
#31783=CARTESIAN_POINT('Ctrl Pts',(15.6186889103088,44.1630494349064,-13.1685769792415));
#31784=CARTESIAN_POINT('Ctrl Pts',(19.9831730939516,43.8793849455713,-4.24589873082056));
#31785=CARTESIAN_POINT('Ctrl Pts',(19.6236246380542,43.5957204562361,5.68051221281708));
#31786=CARTESIAN_POINT('Ctrl Pts',(14.6250409868751,43.3120559669009,14.2640470788426));
#31787=CARTESIAN_POINT('Ctrl Pts',(6.16908994705435,43.0283914775658,19.4755537061303));
#31788=CARTESIAN_POINT('Ctrl Pts',(-3.74523720396384,42.7447269882306,20.083029184395));
#31789=CARTESIAN_POINT('Ctrl Pts',(-12.774188308287,42.4610624988955,15.9428659907695));
#31790=CARTESIAN_POINT('Ctrl Pts',(-18.7833145715672,42.1773980095604,8.03380088381365));
#31791=CARTESIAN_POINT('Ctrl Pts',(-20.3520553816638,41.8937335202252,-1.77445898146556));
#31792=CARTESIAN_POINT('Ctrl Pts',(-17.1095595852073,41.6100690308901,-11.1632358093634));
#31793=CARTESIAN_POINT('Ctrl Pts',(-9.82235489549016,41.3264045415549,-17.9130178150487));
#31794=CARTESIAN_POINT('Ctrl Pts',(-0.213140337506071,41.0427400522198,
-20.4281529789587));
#31795=CARTESIAN_POINT('Ctrl Pts',(9.44646070847201,40.7590755628846,-18.1140620242536));
#31796=CARTESIAN_POINT('Ctrl Pts',(16.8729134698836,40.4754110735495,-11.5177972708775));
#31797=CARTESIAN_POINT('Ctrl Pts',(20.3106006042792,40.1917465842143,-2.19871917912825));
#31798=CARTESIAN_POINT('Ctrl Pts',(18.9468510633194,39.9080820948792,7.64013728408127));
#31799=CARTESIAN_POINT('Ctrl Pts',(13.1040559564319,39.624417605544,15.6728612711884));
#31800=CARTESIAN_POINT('Ctrl Pts',(4.16345512282173,39.3407531162089,20.0005126028173));
#31801=CARTESIAN_POINT('Ctrl Pts',(-5.76138869367294,39.0570886268737,19.6000322258829));
#31802=CARTESIAN_POINT('Ctrl Pts',(-14.3242371899018,38.7734241375386,14.5660939123227));
#31803=CARTESIAN_POINT('Ctrl Pts',(-19.500828473455,38.4897596482035,6.08872332958053));
#31804=CARTESIAN_POINT('Ctrl Pts',(-20.0674136396766,38.2060951588683,-3.82802465368487));
#31805=CARTESIAN_POINT('Ctrl Pts',(-15.8900516570147,37.9224306695332,-12.8398255935468));
#31806=CARTESIAN_POINT('Ctrl Pts',(-7.95627309729745,37.638766180198,-18.8162850035974));
#31807=CARTESIAN_POINT('Ctrl Pts',(1.8583726111394,37.3551016908629,-20.344564732932));
#31808=CARTESIAN_POINT('Ctrl Pts',(11.2336980560769,37.0714372015277,-17.0633786491032));
#31809=CARTESIAN_POINT('Ctrl Pts',(17.9533713663584,36.7877727121926,-9.74840086944935));
#31810=CARTESIAN_POINT('Ctrl Pts',(20.4288582345403,36.5041082228574,-0.128895992558966));
#31811=CARTESIAN_POINT('Ctrl Pts',(18.0749522604215,36.2204437335223,9.52107996550914));
#31812=CARTESIAN_POINT('Ctrl Pts',(11.4481180581729,35.9367792441871,16.9202676060106));
#31813=CARTESIAN_POINT('Ctrl Pts',(2.11494271656859,35.653114754852,20.3194950794811));
#31814=CARTESIAN_POINT('Ctrl Pts',(-7.71820618957644,35.3694502655168,18.9151832136093));
#31815=CARTESIAN_POINT('Ctrl Pts',(-15.7267671033322,35.0857857761817,13.0393120888398));
#31816=CARTESIAN_POINT('Ctrl Pts',(-20.0175119664913,34.8021212868465,4.08094070044942));
#31817=CARTESIAN_POINT('Ctrl Pts',(-19.5761065183645,34.5184567975114,-5.84216717555893));
#31818=CARTESIAN_POINT('Ctrl Pts',(-14.5068990723497,34.2347923081762,-14.3841837400463));
#31819=CARTESIAN_POINT('Ctrl Pts',(-6.00825326975288,33.9511278188411,-19.5257715277998));
#31820=CARTESIAN_POINT('Ctrl Pts',(3.91074720947659,33.6674633295059,-20.0514569816771));
#31821=CARTESIAN_POINT('Ctrl Pts',(12.9052441121519,33.3837988401708,-15.8369667826554));
#31822=CARTESIAN_POINT('Ctrl Pts',(18.8489362599963,33.1001343508356,-7.87861062578073));
#31823=CARTESIAN_POINT('Ctrl Pts',(20.3367264736328,32.8164698615006,1.94225587307272));
#31824=CARTESIAN_POINT('Ctrl Pts',(17.0169107711485,32.5328053721653,11.3039667992308));
#31825=CARTESIAN_POINT('Ctrl Pts',(9.67427460687796,32.2491408828303,17.9934245010726));
#31826=CARTESIAN_POINT('Ctrl Pts',(0.0446623068153865,31.965476393495,20.4292063130764));
#31827=CARTESIAN_POINT('Ctrl Pts',(-9.59556289662872,31.68181190416,18.0355545473434));
#31828=CARTESIAN_POINT('Ctrl Pts',(-16.9672830312041,31.3981474148247,11.3782054503749));
#31829=CARTESIAN_POINT('Ctrl Pts',(-20.3281454995571,31.1144829254897,2.03120739099156));
#31830=CARTESIAN_POINT('Ctrl Pts',(-18.8829913196902,30.8308184361545,-7.79629771540332));
#31831=CARTESIAN_POINT('Ctrl Pts',(-12.9747526115673,30.5471539468193,-15.7800946999417));
#31832=CARTESIAN_POINT('Ctrl Pts',(-3.99750972752267,30.2634894574842,-20.034840842762));
#31833=CARTESIAN_POINT('Ctrl Pts',(2.61454075052372,30.0743797979274,-19.7113420388087));
#31834=CARTESIAN_POINT('Ctrl Pts',(5.68902642746934,29.979824968149,-18.779987294375));
#31835=CARTESIAN_POINT('Ctrl Pts',(19.6071036839424,49.2287962574512,2.76282917071147E-5));
#31836=CARTESIAN_POINT('Ctrl Pts',(19.6073657669705,49.2372278390886,-0.320184212894205));
#31837=CARTESIAN_POINT('Ctrl Pts',(19.5993297241879,49.2467056780775,-0.641853222332919));
#31838=CARTESIAN_POINT('Ctrl Pts',(19.5671834229903,49.2659172678455,-1.28741160035524));
#31839=CARTESIAN_POINT('Ctrl Pts',(19.5430435837701,49.2756562976568,-1.61083186718889));
#31840=CARTESIAN_POINT('Ctrl Pts',(19.4479509904277,49.3046071182474,-2.56856578047904));
#31841=CARTESIAN_POINT('Ctrl Pts',(19.3414743349233,49.3264177181414,-3.28335694884313));
#31842=CARTESIAN_POINT('Ctrl Pts',(19.1964263308199,49.3483386576738,-3.99040463315797));
#31843=CARTESIAN_POINT('Ctrl Pts',(19.1715396110609,49.3519941934876,-4.10809375757578));
#31844=CARTESIAN_POINT('Ctrl Pts',(19.1630449860487,49.3532244455471,-4.14764141339921));
#31845=CARTESIAN_POINT('Ctrl Pts',(19.1475121293925,49.3554427298151,-4.21900461364944));
#31846=CARTESIAN_POINT('Ctrl Pts',(19.1080000177304,49.3610052491467,-4.39811974126423));
#31847=CARTESIAN_POINT('Ctrl Pts',(19.065024664235,49.3666517936142,-4.58074283657314));
#31848=CARTESIAN_POINT('Ctrl Pts',(18.9547327486959,49.3803647412942,-5.02552677855271));
#31849=CARTESIAN_POINT('Ctrl Pts',(18.871673881058,49.3897216795304,-5.33071191974494));
#31850=CARTESIAN_POINT('Ctrl Pts',(18.683722330345,49.4088653936077,-5.95683893872286));
#31851=CARTESIAN_POINT('Ctrl Pts',(18.5788291916899,49.4186521694305,-6.27778251344708));
#31852=CARTESIAN_POINT('Ctrl Pts',(18.4542457018593,49.4292791644718,-6.62612382953023));
#31853=CARTESIAN_POINT('Ctrl Pts',(18.446868954924,49.4299051221459,-6.6466414097075));
#31854=CARTESIAN_POINT('Ctrl Pts',(18.4320181291019,49.4311587182827,-6.68772987019953));
#31855=CARTESIAN_POINT('Ctrl Pts',(18.4251498662523,49.4317353593773,-6.70662973132465));
#31856=CARTESIAN_POINT('Ctrl Pts',(18.4046538447863,49.43344967771,-6.76278197573277));
#31857=CARTESIAN_POINT('Ctrl Pts',(18.3633086407274,49.4368788910745,-6.87499448690103));
#31858=CARTESIAN_POINT('Ctrl Pts',(18.2643638983261,49.4448844270935,-7.13616291980826));
#31859=CARTESIAN_POINT('Ctrl Pts',(18.0565803975014,49.4609116621919,-7.65572068509932));
#31860=CARTESIAN_POINT('Ctrl Pts',(17.7964827917186,49.4792654947156,-8.24252354557432));
#31861=CARTESIAN_POINT('Ctrl Pts',(17.5490733335437,49.4953575574159,-8.74875051169356));
#31862=CARTESIAN_POINT('Ctrl Pts',(17.4273031774581,49.5029802429722,-8.9864590877995));
#31863=CARTESIAN_POINT('Ctrl Pts',(17.3782410346731,49.506001886688,-9.08031381201288));
#31864=CARTESIAN_POINT('Ctrl Pts',(17.364167930218,49.5068653042574,-9.10710663107452));
#31865=CARTESIAN_POINT('Ctrl Pts',(17.3630610054428,49.5069331532895,-9.10921139204514));
#31866=CARTESIAN_POINT('Ctrl Pts',(17.3591637022992,49.507172183747,-9.11662199518395));
#31867=CARTESIAN_POINT('Ctrl Pts',(17.3460440025618,49.5079769407933,-9.14154422648049));
#31868=CARTESIAN_POINT('Ctrl Pts',(17.3322780093751,49.5088216419548,-9.16756602595289));
#31869=CARTESIAN_POINT('Ctrl Pts',(17.1378942232213,49.5207441639892,-9.53335199563326));
#31870=CARTESIAN_POINT('Ctrl Pts',(16.8494302625103,49.5385094095531,-10.0588917562044));
#31871=CARTESIAN_POINT('Ctrl Pts',(16.2965199633151,49.56889677342,-10.9033940304109));
#31872=CARTESIAN_POINT('Ctrl Pts',(16.1761891231391,49.5753833047171,-11.0815313347411));
#31873=CARTESIAN_POINT('Ctrl Pts',(16.0287353413897,49.5831408946049,-11.2914220856974));
#31874=CARTESIAN_POINT('Ctrl Pts',(16.0121836970042,49.5840092413079,-11.3148748389926));
#31875=CARTESIAN_POINT('Ctrl Pts',(15.9787406073251,49.585758719466,-11.3620399791996));
#31876=CARTESIAN_POINT('Ctrl Pts',(15.9648379960892,49.5864837706187,-11.3815509834141));
#31877=CARTESIAN_POINT('Ctrl Pts',(15.921932061252,49.5887154649924,-11.4415587574136));
#31878=CARTESIAN_POINT('Ctrl Pts',(15.8360344226175,49.5931578624223,-11.5607396339829));
#31879=CARTESIAN_POINT('Ctrl Pts',(15.74992270017,49.5975372825125,-11.67743167897));
#31880=CARTESIAN_POINT('Ctrl Pts',(15.4625939947865,49.6119953859526,-12.0609440612013));
#31881=CARTESIAN_POINT('Ctrl Pts',(15.2318281981999,49.6231139804428,-12.3502710079094));
#31882=CARTESIAN_POINT('Ctrl Pts',(14.5433790889093,49.655125685898,-13.1686701079907));
#31883=CARTESIAN_POINT('Ctrl Pts',(14.089798007101,49.6746746555243,-13.64812477821));
#31884=CARTESIAN_POINT('Ctrl Pts',(13.221638918872,49.710187579958,-14.4916124002887));
#31885=CARTESIAN_POINT('Ctrl Pts',(12.8070055966266,49.7261515346679,-14.8557072200286));
#31886=CARTESIAN_POINT('Ctrl Pts',(12.410172502016,49.740766534717,-15.1806408476346));
#31887=CARTESIAN_POINT('Ctrl Pts',(12.3981761181908,49.7412076637517,-15.1904394355557));
#31888=CARTESIAN_POINT('Ctrl Pts',(12.3742416069285,49.7420864223846,-15.2099413544204));
#31889=CARTESIAN_POINT('Ctrl Pts',(12.3598345052391,49.7426147846571,-15.2216523561166));
#31890=CARTESIAN_POINT('Ctrl Pts',(12.3186978659786,49.7441227570131,-15.2549915929317));
#31891=CARTESIAN_POINT('Ctrl Pts',(12.2359873325952,49.7471510563046,-15.3216596433935));
#31892=CARTESIAN_POINT('Ctrl Pts',(12.0399186831808,49.7543035629583,-15.4771077786602));
#31893=CARTESIAN_POINT('Ctrl Pts',(11.8665276318299,49.7605825025192,-15.6100287093251));
#31894=CARTESIAN_POINT('Ctrl Pts',(11.5124894281654,49.7733379572241,-15.8750782507611));
#31895=CARTESIAN_POINT('Ctrl Pts',(11.2667870138055,49.7821050235412,-16.0507282560104));
#31896=CARTESIAN_POINT('Ctrl Pts',(10.4995473458637,49.8091962620845,-16.5713717901974));
#31897=CARTESIAN_POINT('Ctrl Pts',(9.94772707634067,49.8283104055808,-16.91002325758));
#31898=CARTESIAN_POINT('Ctrl Pts',(9.05720922049206,49.8585618265492,-17.3927628723054));
#31899=CARTESIAN_POINT('Ctrl Pts',(8.74992538803612,49.8689090182441,-17.5494542058607));
#31900=CARTESIAN_POINT('Ctrl Pts',(8.27323507416816,49.8848250649386,-17.7764171363658));
#31901=CARTESIAN_POINT('Ctrl Pts',(8.09152193161951,49.8908676947371,-17.8600129109196));
#31902=CARTESIAN_POINT('Ctrl Pts',(7.9064862388212,49.8969937281325,-17.941710359148));
#31903=CARTESIAN_POINT('Ctrl Pts',(7.86528520500832,49.898357128349,-17.9598178403489));
#31904=CARTESIAN_POINT('Ctrl Pts',(7.84050790358718,49.8991763763988,-17.9706566025809));
#31905=CARTESIAN_POINT('Ctrl Pts',(7.77174579149913,49.9014471187554,-18.0005669283671));
#31906=CARTESIAN_POINT('Ctrl Pts',(7.63528494225856,49.9059436150376,-18.0593018518218));
#31907=CARTESIAN_POINT('Ctrl Pts',(7.50206528124259,49.9103051408745,-18.11486314412));
#31908=CARTESIAN_POINT('Ctrl Pts',(6.71608985413047,49.9359343772548,-18.4361869966817));
#31909=CARTESIAN_POINT('Ctrl Pts',(6.11326692000595,49.9548763265455,-18.6369725509129));
#31910=CARTESIAN_POINT('Ctrl Pts',(5.55918585387334,49.9718654530502,-18.8030166828067));
#31911=CARTESIAN_POINT('Ctrl Pts',(5.48436800553476,49.9741500474893,-18.8250230149175));
#31912=CARTESIAN_POINT('Ctrl Pts',(5.41225032189205,49.9763408846847,-18.8457885663742));
#31913=CARTESIAN_POINT('Ctrl Pts',(5.39435621442983,49.9768839061435,-18.8509188325531));
#31914=CARTESIAN_POINT('Ctrl Pts',(5.39443811875199,49.9768814079338,-18.8508950150837));
#31915=CARTESIAN_POINT('Ctrl Pts',(5.3926131388918,49.9769367320556,-18.8514177221317));
#31916=CARTESIAN_POINT('Ctrl Pts',(5.38980834665841,49.9770217121552,-18.8522208017311));
#31917=CARTESIAN_POINT('Ctrl Pts',(5.37878346049321,49.9773552389414,-18.8553742764759));
#31918=CARTESIAN_POINT('Ctrl Pts',(5.36651594193815,49.977724909025,-18.8588721633669));
#31919=CARTESIAN_POINT('Ctrl Pts',(5.31025287753116,49.9794162742898,-18.8748498816984));
#31920=CARTESIAN_POINT('Ctrl Pts',(5.2422344987015,49.981449957323,-18.8940272838869));
#31921=CARTESIAN_POINT('Ctrl Pts',(4.96855684573352,49.9895928173934,-18.9685194920808));
#31922=CARTESIAN_POINT('Ctrl Pts',(4.69332874896316,49.9977437931327,-19.0413239523747));
#31923=CARTESIAN_POINT('Ctrl Pts',(3.95192730181286,50.0194910486659,-19.2089542427742));
#31924=CARTESIAN_POINT('Ctrl Pts',(3.48559924888717,50.0330873283707,-19.3038339674878));
#31925=CARTESIAN_POINT('Ctrl Pts',(2.88578193448922,50.0504266676825,-19.3941435518552));
#31926=CARTESIAN_POINT('Ctrl Pts',(2.85011548455085,50.051457265986,-19.3994142445723));
#31927=CARTESIAN_POINT('Ctrl Pts',(2.80955935388364,50.0526286560425,-19.4052897966801));
#31928=CARTESIAN_POINT('Ctrl Pts',(2.81000815740964,50.0526156948012,-19.405224420877));
#31929=CARTESIAN_POINT('Ctrl Pts',(2.80657601256822,50.0527148378739,-19.4057206165631));
#31930=CARTESIAN_POINT('Ctrl Pts',(2.80142443119649,50.0528636598572,-19.4064647068979));
#31931=CARTESIAN_POINT('Ctrl Pts',(2.78938052444741,50.0532116627708,-19.4081994765032));
#31932=CARTESIAN_POINT('Ctrl Pts',(2.75138019839311,50.0543101106604,-19.413642312275));
#31933=CARTESIAN_POINT('Ctrl Pts',(2.66039452986261,50.0569436647047,-19.4264301905056));
#31934=CARTESIAN_POINT('Ctrl Pts',(2.45838885485133,50.062808342623,-19.4534965188555));
#31935=CARTESIAN_POINT('Ctrl Pts',(2.27487465809899,50.0681650353968,-19.4756040754297));
#31936=CARTESIAN_POINT('Ctrl Pts',(1.64007211625295,50.0867535750682,-19.5455492091469));
#31937=CARTESIAN_POINT('Ctrl Pts',(1.05810718668631,50.103969586785,-19.5897467587251));
#31938=CARTESIAN_POINT('Ctrl Pts',(-0.252171443779292,50.1430921579529,
-19.6160129734491));
#31939=CARTESIAN_POINT('Ctrl Pts',(-0.980641666722606,50.1649987178241,
-19.5980926046136));
#31940=CARTESIAN_POINT('Ctrl Pts',(-1.97639153899235,50.1953150762935,-19.5077240422809));
#31941=CARTESIAN_POINT('Ctrl Pts',(-2.17977199947634,50.2015250115536,-19.4862327931236));
#31942=CARTESIAN_POINT('Ctrl Pts',(-2.40020754777231,50.208278930545,-19.4593403007635));
#31943=CARTESIAN_POINT('Ctrl Pts',(-2.42292737353894,50.2089751897079,-19.4565458391175));
#31944=CARTESIAN_POINT('Ctrl Pts',(-2.44569596089264,50.2096732037889,-19.4537053669037));
#31945=CARTESIAN_POINT('Ctrl Pts',(-2.45871850197667,50.2100724987584,-19.4520709156992));
#31946=CARTESIAN_POINT('Ctrl Pts',(-2.46013088516095,50.2101158087952,-19.4518931246639));
#31947=CARTESIAN_POINT('Ctrl Pts',(-2.47094826160364,50.2104474496733,-19.4505321046945));
#31948=CARTESIAN_POINT('Ctrl Pts',(-2.50014321504616,50.2113416243791,-19.446836298892));
#31949=CARTESIAN_POINT('Ctrl Pts',(-2.57070345533392,50.2134966247552,-19.437736899765));
#31950=CARTESIAN_POINT('Ctrl Pts',(-2.63535848468628,50.2154613538764,-19.4290834571589));
#31951=CARTESIAN_POINT('Ctrl Pts',(-2.86012286045717,50.2222717471687,-19.3981570403867));
#31952=CARTESIAN_POINT('Ctrl Pts',(-3.06955093976282,50.2285562043061,-19.3668165063933));
#31953=CARTESIAN_POINT('Ctrl Pts',(-3.78500770898593,50.2499179080765,-19.244438813537));
#31954=CARTESIAN_POINT('Ctrl Pts',(-4.37880475019604,50.2675034177981,-19.1257895386904));
#31955=CARTESIAN_POINT('Ctrl Pts',(-5.78042312057846,50.3093643387021,-18.750278095031));
#31956=CARTESIAN_POINT('Ctrl Pts',(-6.5887385033079,50.3336397491938,-18.4933354739321));
#31957=CARTESIAN_POINT('Ctrl Pts',(-7.49610542935885,50.3616933940001,-18.1179850386713));
#31958=CARTESIAN_POINT('Ctrl Pts',(-7.51707529768819,50.3623420114137,-18.1092815338348));
#31959=CARTESIAN_POINT('Ctrl Pts',(-7.53809084111632,50.3629924672619,-18.1005152528732));
#31960=CARTESIAN_POINT('Ctrl Pts',(-7.5486062024361,50.3633180015935,-18.0961216147208));
#31961=CARTESIAN_POINT('Ctrl Pts',(-7.55207119215758,50.3634252828012,-18.0946722782823));
#31962=CARTESIAN_POINT('Ctrl Pts',(-7.55465229904413,50.3635052148213,-18.0935924146676));
#31963=CARTESIAN_POINT('Ctrl Pts',(-7.56629297975399,50.3638658012552,-18.088720882273));
#31964=CARTESIAN_POINT('Ctrl Pts',(-7.59927051108129,50.3648897388,-18.074884767463));
#31965=CARTESIAN_POINT('Ctrl Pts',(-7.67696778675766,50.367316614421,-18.042054655132));
#31966=CARTESIAN_POINT('Ctrl Pts',(-7.75009455076488,50.3696252285167,-18.0106908946742));
#31967=CARTESIAN_POINT('Ctrl Pts',(-7.90495442072897,50.3745470311778,-17.9434460190296));
#31968=CARTESIAN_POINT('Ctrl Pts',(-8.01967501359299,50.3782343312821,-17.8926010591624));
#31969=CARTESIAN_POINT('Ctrl Pts',(-8.397303822974,50.3905145172769,-17.719984675911));
#31970=CARTESIAN_POINT('Ctrl Pts',(-8.69378797434935,50.4003256734641,-17.5782396763762));
#31971=CARTESIAN_POINT('Ctrl Pts',(-9.19997643611985,50.4174791958993,-17.3153624170986));
#31972=CARTESIAN_POINT('Ctrl Pts',(-9.37892395633664,50.4236031719186,-17.2193318799382));
#31973=CARTESIAN_POINT('Ctrl Pts',(-9.66170207303446,50.4333984033125,-17.0611694503383));
#31974=CARTESIAN_POINT('Ctrl Pts',(-9.75835221541225,50.4367650252443,-17.0060944363582));
#31975=CARTESIAN_POINT('Ctrl Pts',(-9.90677271679424,50.4419672855661,-16.9197499856397));
#31976=CARTESIAN_POINT('Ctrl Pts',(-9.95944303658955,50.4438190970767,-16.8888045837647));
#31977=CARTESIAN_POINT('Ctrl Pts',(-10.0629329960656,50.4474666580693,-16.8273357102259));
#31978=CARTESIAN_POINT('Ctrl Pts',(-10.1137056161464,50.4492608578001,-16.7968574135819));
#31979=CARTESIAN_POINT('Ctrl Pts',(-10.5620108925969,50.4651424226706,-16.5250740499918));
#31980=CARTESIAN_POINT('Ctrl Pts',(-10.8990603313146,50.4773661494371,-16.3017354572728));
#31981=CARTESIAN_POINT('Ctrl Pts',(-11.4613808354452,50.4980266308995,-15.9116656596843));
#31982=CARTESIAN_POINT('Ctrl Pts',(-11.6867013291676,50.5064633856364,-15.7448969336033));
#31983=CARTESIAN_POINT('Ctrl Pts',(-11.9475400309757,50.5162780611343,-15.5469655695333));
#31984=CARTESIAN_POINT('Ctrl Pts',(-12.0216065868021,50.5190762119842,-15.4896408948679));
#31985=CARTESIAN_POINT('Ctrl Pts',(-12.0908846150134,50.5216915387793,-15.43547873152));
#31986=CARTESIAN_POINT('Ctrl Pts',(-12.0972381591327,50.5219313401904,-15.4305086214218));
#31987=CARTESIAN_POINT('Ctrl Pts',(-12.1212804788456,50.5228388554966,-15.4116455102871));
#31988=CARTESIAN_POINT('Ctrl Pts',(-12.1575695046304,50.5242088245913,-15.3831050453311));
#31989=CARTESIAN_POINT('Ctrl Pts',(-12.2438120011617,50.527466291804,-15.3147779733429));
#31990=CARTESIAN_POINT('Ctrl Pts',(-12.3203849718186,50.5303627588602,-15.2531998634349));
#31991=CARTESIAN_POINT('Ctrl Pts',(-12.7901064134354,50.5481589692662,-14.8713362562329));
#31992=CARTESIAN_POINT('Ctrl Pts',(-13.2818037423878,50.566945830759,-14.4441464100251));
#31993=CARTESIAN_POINT('Ctrl Pts',(-13.8903004156824,50.5914217417991,-13.8393499421503));
#31994=CARTESIAN_POINT('Ctrl Pts',(-13.9586623975391,50.5941876895259,-13.7704200367695));
#31995=CARTESIAN_POINT('Ctrl Pts',(-14.0967599936248,50.5998124010431,-13.6290034673941));
#31996=CARTESIAN_POINT('Ctrl Pts',(-14.1693075303774,50.6027898188473,-13.5535622759844));
#31997=CARTESIAN_POINT('Ctrl Pts',(-14.3750934970121,50.6113198571677,-13.3362121565161));
#31998=CARTESIAN_POINT('Ctrl Pts',(-14.5043110614592,50.6167810940993,-13.1953172863402));
#31999=CARTESIAN_POINT('Ctrl Pts',(-14.8694878576352,50.6324883088293,-12.7862907143234));
#32000=CARTESIAN_POINT('Ctrl Pts',(-15.0829967847695,50.6420577797849,-12.5318777599221));
#32001=CARTESIAN_POINT('Ctrl Pts',(-15.4573643853694,50.6593922741325,-12.0667806034975));
#32002=CARTESIAN_POINT('Ctrl Pts',(-15.6182327576241,50.6671572974927,-11.8560844602995));
#32003=CARTESIAN_POINT('Ctrl Pts',(-15.7602802351367,50.6742345124584,-11.6641471700888));
#32004=CARTESIAN_POINT('Ctrl Pts',(-15.7645620659083,50.6744480924095,-11.658354814613));
#32005=CARTESIAN_POINT('Ctrl Pts',(-15.7730806236869,50.6748734900974,-11.6468180939088));
#32006=CARTESIAN_POINT('Ctrl Pts',(-15.7760814014462,50.6750235366979,-11.6427489623413));
#32007=CARTESIAN_POINT('Ctrl Pts',(-15.7854581795439,50.675492702899,-11.6300265413512));
#32008=CARTESIAN_POINT('Ctrl Pts',(-15.8045828129895,50.6764512712837,-11.6040359013007));
#32009=CARTESIAN_POINT('Ctrl Pts',(-15.8517858214446,50.6788295828995,-11.5395570457799));
#32010=CARTESIAN_POINT('Ctrl Pts',(-15.8966000879598,50.6811109685104,-11.4776691832668));
#32011=CARTESIAN_POINT('Ctrl Pts',(-15.9918313758331,50.6859975198826,-11.3449239811324));
#32012=CARTESIAN_POINT('Ctrl Pts',(-16.0627993972162,50.6896869272216,-11.2444727065548));
#32013=CARTESIAN_POINT('Ctrl Pts',(-16.2961574630263,50.7020503092676,-10.905926115085));
#32014=CARTESIAN_POINT('Ctrl Pts',(-16.4791775466587,50.7120194369355,-10.6306855501547));
#32015=CARTESIAN_POINT('Ctrl Pts',(-16.7838991314771,50.7295637283867,-10.1370343027333));
#32016=CARTESIAN_POINT('Ctrl Pts',(-16.8904618550859,50.7358435939642,-9.95900482715169));
#32017=CARTESIAN_POINT('Ctrl Pts',(-17.0560075416915,50.7459110971603,-9.67085422264768));
#32018=CARTESIAN_POINT('Ctrl Pts',(-17.1121367443781,50.749374882474,-9.57128600633125));
#32019=CARTESIAN_POINT('Ctrl Pts',(-17.1761602070088,50.7533930913654,-9.45523017160284));
#32020=CARTESIAN_POINT('Ctrl Pts',(-17.1832861049551,50.7538412458319,-9.44227894620427));
#32021=CARTESIAN_POINT('Ctrl Pts',(-17.197561581455,50.754740928409,-9.41626394030606));
#32022=CARTESIAN_POINT('Ctrl Pts',(-17.2031098069492,50.7550913534548,-9.40612443889387));
#32023=CARTESIAN_POINT('Ctrl Pts',(-17.2208416320336,50.7562126539758,-9.37365950857296));
#32024=CARTESIAN_POINT('Ctrl Pts',(-17.2560294885755,50.758444885821,-9.30894419705496));
#32025=CARTESIAN_POINT('Ctrl Pts',(-17.2903987639382,50.7606460093767,-9.24487920495999));
#32026=CARTESIAN_POINT('Ctrl Pts',(-17.6738639778011,50.7853570259432,-8.52382027811543));
#32027=CARTESIAN_POINT('Ctrl Pts',(-17.944183322723,50.8050746746541,-7.92157661569107));
#32028=CARTESIAN_POINT('Ctrl Pts',(-18.2041503450888,50.8252955770362,-7.28566035781111));
#32029=CARTESIAN_POINT('Ctrl Pts',(-18.2522119507069,50.8291184611144,-7.1642703837131));
#32030=CARTESIAN_POINT('Ctrl Pts',(-18.2994893412753,50.8329451534421,-7.04163438853995));
#32031=CARTESIAN_POINT('Ctrl Pts',(-18.3022564268794,50.8331693885747,-7.0344438085019));
#32032=CARTESIAN_POINT('Ctrl Pts',(-18.3063862770312,50.8335044446529,-7.02369294956084));
#32033=CARTESIAN_POINT('Ctrl Pts',(-18.3062206365857,50.8334910209948,-7.0241233247421));
#32034=CARTESIAN_POINT('Ctrl Pts',(-18.3064132915823,50.8335066191578,-7.02362139877034));
#32035=CARTESIAN_POINT('Ctrl Pts',(-18.3069435875143,50.8335495010382,-7.02223954790086));
#32036=CARTESIAN_POINT('Ctrl Pts',(-18.308954703464,50.8337115180744,-7.01699518754989));
#32037=CARTESIAN_POINT('Ctrl Pts',(-18.3165482350706,50.8343216489253,-6.99715982245919));
#32038=CARTESIAN_POINT('Ctrl Pts',(-18.3286157655888,50.8352923406405,-6.96550575547548));
#32039=CARTESIAN_POINT('Ctrl Pts',(-18.3808605089539,50.8395229249248,-6.827306582766));
#32040=CARTESIAN_POINT('Ctrl Pts',(-18.461973940756,50.8460911991253,-6.61240035454388));
#32041=CARTESIAN_POINT('Ctrl Pts',(-18.6807444851368,50.8655958168321,-5.96636243833352));
#32042=CARTESIAN_POINT('Ctrl Pts',(-18.8184833623635,50.8785321602429,-5.53504810009925));
#32043=CARTESIAN_POINT('Ctrl Pts',(-18.9978527988035,50.8986832060493,-4.85357836302961));
#32044=CARTESIAN_POINT('Ctrl Pts',(-19.0340262670951,50.9029124471691,-4.71016779349514));
#32045=CARTESIAN_POINT('Ctrl Pts',(-19.0745215800678,50.9078942649956,-4.54073556900403));
#32046=CARTESIAN_POINT('Ctrl Pts',(-19.0790182164834,50.9084509103325,-4.52179734314394));
#32047=CARTESIAN_POINT('Ctrl Pts',(-19.0846342209322,50.9091506045566,-4.49798385231564));
#32048=CARTESIAN_POINT('Ctrl Pts',(-19.0849553373196,50.909190718567,-4.49661847945274));
#32049=CARTESIAN_POINT('Ctrl Pts',(-19.0860901035119,50.90933238531,-4.49179708507154));
#32050=CARTESIAN_POINT('Ctrl Pts',(-19.0877909460823,50.9095449094176,-4.48456442436998));
#32051=CARTESIAN_POINT('Ctrl Pts',(-19.0940129893848,50.9103244284006,-4.45803841249276));
#32052=CARTESIAN_POINT('Ctrl Pts',(-19.1086062569631,50.9121690071233,-4.39529134706314));
#32053=CARTESIAN_POINT('Ctrl Pts',(-19.1570749985426,50.9184290849508,-4.18251916005915));
#32054=CARTESIAN_POINT('Ctrl Pts',(-19.1983207407831,50.9241712264382,-3.98789910027457));
#32055=CARTESIAN_POINT('Ctrl Pts',(-19.3540662591234,50.9473033810922,-3.20579026135848));
#32056=CARTESIAN_POINT('Ctrl Pts',(-19.4489082851267,50.9663323491575,-2.56843154472374));
#32057=CARTESIAN_POINT('Ctrl Pts',(-19.5282541038451,50.990772955726,-1.76058594305038));
#32058=CARTESIAN_POINT('Ctrl Pts',(-19.5418178573263,50.9955648471761,-1.60228671843485));
#32059=CARTESIAN_POINT('Ctrl Pts',(-19.5653325253427,51.0052478728746,-1.28230553427394));
#32060=CARTESIAN_POINT('Ctrl Pts',(-19.5947244389036,51.0197856506381,-0.801925604206134));
#32061=CARTESIAN_POINT('Ctrl Pts',(-19.606517318441,51.0343633427031,-0.320752474848319));
#32062=CARTESIAN_POINT('Ctrl Pts',(-19.6072564256829,51.0442000738072,-8.5521712860546E-6));
#32063=CARTESIAN_POINT('Ctrl Pts',(4.55156817900642,52.0839261505311,19.0690691497194));
#32064=CARTESIAN_POINT('Ctrl Pts',(1.40386317387558,51.9885869225538,19.8203902459809));
#32065=CARTESIAN_POINT('Ctrl Pts',(-5.26763185562588,51.7979084665993,19.7337571402889));
#32066=CARTESIAN_POINT('Ctrl Pts',(-14.0133545070679,51.5118907826674,14.8585471880017));
#32067=CARTESIAN_POINT('Ctrl Pts',(-19.3905261350575,51.2258730987355,6.41492866250848));
#32068=CARTESIAN_POINT('Ctrl Pts',(-20.109810062967,50.9398554148036,-3.57064039432099));
#32069=CARTESIAN_POINT('Ctrl Pts',(-15.9971253214867,50.6538377308717,-12.6979801411406));
#32070=CARTESIAN_POINT('Ctrl Pts',(-8.04121094733082,50.3678200469398,-18.7747028127674));
#32071=CARTESIAN_POINT('Ctrl Pts',(1.84677603407831,50.0818023630081,-20.3405604525939));
#32072=CARTESIAN_POINT('Ctrl Pts',(11.2910070038031,49.795784679076,-17.0194758109046));
#32073=CARTESIAN_POINT('Ctrl Pts',(18.0225073459559,49.5097669951442,-9.60930018931658));
#32074=CARTESIAN_POINT('Ctrl Pts',(20.423939085836,49.2237493112122,0.109577567659922));
#32075=CARTESIAN_POINT('Ctrl Pts',(17.91835844271,48.9377316272804,9.80213398145383));
#32076=CARTESIAN_POINT('Ctrl Pts',(11.1077417659072,48.6517139433485,17.1396444529813));
#32077=CARTESIAN_POINT('Ctrl Pts',(1.6284006118405,48.3656962594167,20.3592160411455));
#32078=CARTESIAN_POINT('Ctrl Pts',(-8.24217799068105,48.0796785754847,18.6873181477502));
#32079=CARTESIAN_POINT('Ctrl Pts',(-16.1325052533497,47.7936608915529,12.5256390151496));
#32080=CARTESIAN_POINT('Ctrl Pts',(-20.146865906276,47.5076432076209,3.35457211097593));
#32081=CARTESIAN_POINT('Ctrl Pts',(-19.3207765349344,47.2216255236891,-6.62245819279375));
#32082=CARTESIAN_POINT('Ctrl Pts',(-13.8527120492735,46.9356078397572,-15.0083885959309));
#32083=CARTESIAN_POINT('Ctrl Pts',(-5.05641975063352,46.6495901558253,-19.7884304130578));
#32084=CARTESIAN_POINT('Ctrl Pts',(4.95471888809429,46.3635724718934,-19.8141393912687));
#32085=CARTESIAN_POINT('Ctrl Pts',(13.7754456472592,46.0775547879615,-15.0793387209722));
#32086=CARTESIAN_POINT('Ctrl Pts',(19.2865085037628,45.7915371040297,-6.72160313945593));
#32087=CARTESIAN_POINT('Ctrl Pts',(20.1638293709693,45.5055194200977,3.25105277532722));
#32088=CARTESIAN_POINT('Ctrl Pts',(16.1966247061302,45.2195017361659,12.4426165722584));
#32089=CARTESIAN_POINT('Ctrl Pts',(8.33804799799026,44.9334840522339,18.6447395966312));
#32090=CARTESIAN_POINT('Ctrl Pts',(-1.52381318889717,44.6474663683021,20.3673108781014));
#32091=CARTESIAN_POINT('Ctrl Pts',(-11.0195657480682,44.3614486843702,17.1964685259715));
#32092=CARTESIAN_POINT('Ctrl Pts',(-17.8677771767197,44.0754310004384,9.89403344465002));
#32093=CARTESIAN_POINT('Ctrl Pts',(-20.4231084620833,43.7894133165064,0.21447560816814));
#32094=CARTESIAN_POINT('Ctrl Pts',(-18.071620286179,43.5033956325746,-9.51661175381702));
#32095=CARTESIAN_POINT('Ctrl Pts',(-11.3782769866108,43.2173779486426,-16.9612550200911));
#32096=CARTESIAN_POINT('Ctrl Pts',(-1.9512092367546,42.9313602647108,-20.3308175328751));
#32097=CARTESIAN_POINT('Ctrl Pts',(7.94465254970708,42.6453425807789,-18.8157342377349));
#32098=CARTESIAN_POINT('Ctrl Pts',(15.9317463434604,42.359324896847,-12.7800163336468));
#32099=CARTESIAN_POINT('Ctrl Pts',(20.0911072945169,42.0733072129151,-3.67379459426543));
#32100=CARTESIAN_POINT('Ctrl Pts',(19.4234147901971,41.7872895289832,6.31508645456209));
#32101=CARTESIAN_POINT('Ctrl Pts',(14.0890874357509,41.5012718450514,14.7867161421463));
#32102=CARTESIAN_POINT('Ctrl Pts',(5.36974116756858,41.2152541611194,19.7057158924501));
#32103=CARTESIAN_POINT('Ctrl Pts',(-4.63972949631883,40.9292364771876,19.8902556354018));
#32104=CARTESIAN_POINT('Ctrl Pts',(-13.5344670611836,40.6432187932557,15.2959981828706));
#32105=CARTESIAN_POINT('Ctrl Pts',(-19.1774378101796,40.3572011093238,7.02675160207981));
#32106=CARTESIAN_POINT('Ctrl Pts',(-20.2128716977236,40.0711834253919,-2.93072973370433));
#32107=CARTESIAN_POINT('Ctrl Pts',(-16.391997232456,39.78516574146,-12.1840791926085));
#32108=CARTESIAN_POINT('Ctrl Pts',(-8.63281087021374,39.4991480575282,-18.5101036064048));
#32109=CARTESIAN_POINT('Ctrl Pts',(1.20047917033355,39.2131303735962,-20.388923679344));
#32110=CARTESIAN_POINT('Ctrl Pts',(10.7453442354663,38.9271126896644,-17.3691374656916));
#32111=CARTESIAN_POINT('Ctrl Pts',(17.7085521395347,38.6410950057324,-10.1762733926574));
#32112=CARTESIAN_POINT('Ctrl Pts',(20.417135022562,38.3550773218006,-0.538476100078764));
#32113=CARTESIAN_POINT('Ctrl Pts',(18.2203336122712,38.0690596378687,9.22869449600101));
#32114=CARTESIAN_POINT('Ctrl Pts',(11.6459474807784,37.7830419539368,16.7785954808624));
#32115=CARTESIAN_POINT('Ctrl Pts',(2.27352686579039,37.4970242700049,20.2973011664126));
#32116=CARTESIAN_POINT('Ctrl Pts',(-7.64512724273414,37.211006586073,18.9394136253598));
#32117=CARTESIAN_POINT('Ctrl Pts',(-15.7269767710525,36.9249889021412,13.0311764889123));
#32118=CARTESIAN_POINT('Ctrl Pts',(-20.0302910299972,36.6389712182093,3.99209222467112));
#32119=CARTESIAN_POINT('Ctrl Pts',(-19.5211634351657,36.3529535342774,-6.00612496078596));
#32120=CARTESIAN_POINT('Ctrl Pts',(-14.3219160862035,36.0669358503455,-14.5613213338043));
#32121=CARTESIAN_POINT('Ctrl Pts',(-5.68171080823791,35.7809181664136,-19.6180406952307));
#32122=CARTESIAN_POINT('Ctrl Pts',(4.32357209120954,35.4949004824817,-19.9613647896459));
#32123=CARTESIAN_POINT('Ctrl Pts',(13.2900813861324,35.2088827985499,-15.5088070217271));
#32124=CARTESIAN_POINT('Ctrl Pts',(19.0635393648486,34.922865114618,-7.33013127236921));
#32125=CARTESIAN_POINT('Ctrl Pts',(20.2568258479795,34.6368474306861,2.60966912218976));
#32126=CARTESIAN_POINT('Ctrl Pts',(16.5832429750661,34.3508297467542,11.9224742206728));
#32127=CARTESIAN_POINT('Ctrl Pts',(8.92540115930387,34.0648120628223,18.3708087469579));
#32128=CARTESIAN_POINT('Ctrl Pts',(-0.876844177234845,33.7787943788904,
20.4054022090749));
#32129=CARTESIAN_POINT('Ctrl Pts',(-10.4684152624767,33.4927766949586,17.5374371860823));
#32130=CARTESIAN_POINT('Ctrl Pts',(-17.5448741099442,33.2067590110266,10.4559451272518));
#32131=CARTESIAN_POINT('Ctrl Pts',(-20.4060120284528,32.9207413270948,0.862353953033173));
#32132=CARTESIAN_POINT('Ctrl Pts',(-18.3644797802715,32.6347236431628,-8.93847982641409));
#32133=CARTESIAN_POINT('Ctrl Pts',(-11.9106471574553,32.348705959231,-16.5916606313761));
#32134=CARTESIAN_POINT('Ctrl Pts',(-2.59535027396708,32.0626882752991,-20.2587781109716));
#32135=CARTESIAN_POINT('Ctrl Pts',(7.34383368403819,31.7766705913672,-19.058119538942));
#32136=CARTESIAN_POINT('Ctrl Pts',(15.5179317080661,31.4906529074353,-13.2794700414826));
#32137=CARTESIAN_POINT('Ctrl Pts',(19.9651134630054,31.2046352235034,-4.30852186342688));
#32138=CARTESIAN_POINT('Ctrl Pts',(19.7294718512972,31.0139567675488,2.35937317582622));
#32139=CARTESIAN_POINT('Ctrl Pts',(18.8270212698782,30.9186175395716,5.46712367049435));
#32140=CARTESIAN_POINT('Ctrl Pts',(4.60923255731251,52.3132679336935,19.3106575373144));
#32141=CARTESIAN_POINT('Ctrl Pts',(1.42140909460986,52.2179287057162,20.0715544494397));
#32142=CARTESIAN_POINT('Ctrl Pts',(-5.33422871709462,52.0272502497616,19.9837682570995));
#32143=CARTESIAN_POINT('Ctrl Pts',(-14.1909763261272,51.7412325658298,15.0468197581863));
#32144=CARTESIAN_POINT('Ctrl Pts',(-19.6361762962204,51.4552148818979,6.49620275584759));
#32145=CARTESIAN_POINT('Ctrl Pts',(-20.3646244914297,51.169197197966,-3.61587899466143));
#32146=CARTESIAN_POINT('Ctrl Pts',(-16.1998053949433,50.8831795140341,-12.8588687459663));
#32147=CARTESIAN_POINT('Ctrl Pts',(-8.14309981870949,50.5971618301022,-19.012583483815));
#32148=CARTESIAN_POINT('Ctrl Pts',(1.87017738018346,50.3111441461704,-20.5982819730884));
#32149=CARTESIAN_POINT('Ctrl Pts',(11.4340664992166,50.0251264622384,-17.2351176851857));
#32150=CARTESIAN_POINT('Ctrl Pts',(18.2508586308826,49.7391087783066,-9.73105307981533));
#32151=CARTESIAN_POINT('Ctrl Pts',(20.6827164568402,49.4530910943746,0.110965989105271));
#32152=CARTESIAN_POINT('Ctrl Pts',(18.1453897302164,49.1670734104428,9.9263300366759));
#32153=CARTESIAN_POINT('Ctrl Pts',(11.2484802294543,48.8810557265108,17.356809069518));
#32154=CARTESIAN_POINT('Ctrl Pts',(1.64903298565068,48.595038042579,20.617173612469));
#32155=CARTESIAN_POINT('Ctrl Pts',(-8.34660895671389,48.3090203586471,18.924092262145));
#32156=CARTESIAN_POINT('Ctrl Pts',(-16.3369090857883,48.0230026747153,12.684342741761));
#32157=CARTESIAN_POINT('Ctrl Pts',(-20.4021329447687,47.7369849907833,3.39707557978788));
#32158=CARTESIAN_POINT('Ctrl Pts',(-19.5655767587977,47.4509673068515,-6.706366790627));
#32159=CARTESIAN_POINT('Ctrl Pts',(-14.028230204773,47.1649496229196,-15.1985495301968));
#32160=CARTESIAN_POINT('Ctrl Pts',(-5.12048615526843,46.8789319389877,-20.0391559586575));
#32161=CARTESIAN_POINT('Ctrl Pts',(5.01749671154811,46.5929142550558,-20.0651906774713));
#32162=CARTESIAN_POINT('Ctrl Pts',(13.9499848125809,46.3068965711239,-15.2703986154856));
#32163=CARTESIAN_POINT('Ctrl Pts',(19.5308745430877,46.020878887192,-6.80676793416394));
#32164=CARTESIAN_POINT('Ctrl Pts',(20.4193113376518,45.7348612032601,3.2922446214464));
#32165=CARTESIAN_POINT('Ctrl Pts',(16.4018409602723,45.4488435193283,12.600268380043));
#32166=CARTESIAN_POINT('Ctrl Pts',(8.44369364999015,45.1628258353963,18.8809742250915));
#32167=CARTESIAN_POINT('Ctrl Pts',(-1.54312037421536,44.8768081514645,20.6253710185031));
#32168=CARTESIAN_POINT('Ctrl Pts',(-11.1591870609201,44.5907904675326,17.4143531111663));
#32169=CARTESIAN_POINT('Ctrl Pts',(-18.094167450551,44.3047727836007,10.0193939144315));
#32170=CARTESIAN_POINT('Ctrl Pts',(-20.6818755751639,44.0187550996688,0.217193080586861));
#32171=CARTESIAN_POINT('Ctrl Pts',(-18.3005933153748,43.7327374157369,-9.63719017381711));
#32172=CARTESIAN_POINT('Ctrl Pts',(-11.5224432820172,43.446719731805,-17.1761593772771));
#32173=CARTESIAN_POINT('Ctrl Pts',(-1.97593166243974,43.1607020478732,-20.5884152912833));
#32174=CARTESIAN_POINT('Ctrl Pts',(8.04531375946063,42.8746843639413,-19.0541354212884));
#32175=CARTESIAN_POINT('Ctrl Pts',(16.1336065066815,42.5886666800094,-12.9419431009617));
#32176=CARTESIAN_POINT('Ctrl Pts',(20.345667849922,42.3026489960775,-3.72034271023788));
#32177=CARTESIAN_POINT('Ctrl Pts',(19.6695154746628,42.0166313121456,6.3951005569079));
#32178=CARTESIAN_POINT('Ctrl Pts',(14.2676005395942,41.7306136282138,14.9740684178862));
#32179=CARTESIAN_POINT('Ctrl Pts',(5.43777745217748,41.4445959442818,19.955393419363));
#32180=CARTESIAN_POINT('Ctrl Pts',(-4.69851630683148,41.15857826035,20.1422713380444));
#32181=CARTESIAN_POINT('Ctrl Pts',(-13.7059529530113,40.8725605764181,15.4898032198865));
#32182=CARTESIAN_POINT('Ctrl Pts',(-19.4204218900834,40.5865428924862,7.11578272238087));
#32183=CARTESIAN_POINT('Ctrl Pts',(-20.4689750458506,40.3005252085543,-2.96786298762703));
#32184=CARTESIAN_POINT('Ctrl Pts',(-16.5996889170668,40.0145075246224,-12.3384552516729));
#32185=CARTESIAN_POINT('Ctrl Pts',(-8.74219125913972,39.7284898406906,-18.7446323551485));
#32186=CARTESIAN_POINT('Ctrl Pts',(1.21568961343509,39.4424721567586,-20.6472576606339));
#32187=CARTESIAN_POINT('Ctrl Pts',(10.881491076778,39.1564544728268,-17.5892098198619));
#32188=CARTESIAN_POINT('Ctrl Pts',(17.9329249828016,38.8704367888948,-10.3052099300404));
#32189=CARTESIAN_POINT('Ctrl Pts',(20.6758264503142,38.584419104963,-0.545298759137919));
#32190=CARTESIAN_POINT('Ctrl Pts',(18.451190885391,38.2984014210311,9.34562491513086));
#32191=CARTESIAN_POINT('Ctrl Pts',(11.793505244297,38.0123837370992,16.9911854850659));
#32192=CARTESIAN_POINT('Ctrl Pts',(2.30233315571101,37.7263660531673,20.5544742621044));
#32193=CARTESIAN_POINT('Ctrl Pts',(-7.74199337401609,37.4403483692355,19.1793818650155));
#32194=CARTESIAN_POINT('Ctrl Pts',(-15.9262424403617,37.1543306853035,13.1962855333568));
#32195=CARTESIAN_POINT('Ctrl Pts',(-20.2840810244325,36.8683130013717,4.04267326999561));
#32196=CARTESIAN_POINT('Ctrl Pts',(-19.7685026253582,36.5822953174397,-6.08222442473971));
#32197=CARTESIAN_POINT('Ctrl Pts',(-14.5033792009913,36.2962776335079,-14.7458177885191));
#32198=CARTESIAN_POINT('Ctrl Pts',(-5.75369984528409,36.010259949576,-19.866607348141));
#32199=CARTESIAN_POINT('Ctrl Pts',(4.37835309025404,35.7242422656441,-20.2142814714714));
#32200=CARTESIAN_POINT('Ctrl Pts',(13.4584708340718,35.4382245817122,-15.7053084043649));
#32201=CARTESIAN_POINT('Ctrl Pts',(19.3050803194561,35.1522068977803,-7.42300632370911));
#32202=CARTESIAN_POINT('Ctrl Pts',(20.5134861022172,34.8661892138485,2.64273447182919));
#32203=CARTESIAN_POINT('Ctrl Pts',(16.7933578156689,34.5801715299166,12.073535597456));
#32204=CARTESIAN_POINT('Ctrl Pts',(9.03848873156375,34.2941538459847,18.6035727189121));
#32205=CARTESIAN_POINT('Ctrl Pts',(-0.887954012161699,34.0081361620528,
20.6639447143345));
#32206=CARTESIAN_POINT('Ctrl Pts',(-10.6010534327751,33.7221184781209,17.7596424773162));
#32207=CARTESIAN_POINT('Ctrl Pts',(-17.7671728923755,33.436100794189,10.5884241388012));
#32208=CARTESIAN_POINT('Ctrl Pts',(-20.6645629427746,33.1500831102571,0.873282348563049));
#32209=CARTESIAN_POINT('Ctrl Pts',(-18.5971625945114,32.8640654263253,-9.05173733709777));
#32210=CARTESIAN_POINT('Ctrl Pts',(-12.0615604165446,32.5780477423934,-16.801873722239));
#32211=CARTESIAN_POINT('Ctrl Pts',(-2.62823083291946,32.2920300584615,-20.5154798693539));
#32212=CARTESIAN_POINT('Ctrl Pts',(7.4368756648301,32.0060123745296,-19.2995582883958));
#32213=CARTESIAN_POINT('Ctrl Pts',(15.714562169654,31.7199946905976,-13.4477927460282));
#32214=CARTESIAN_POINT('Ctrl Pts',(20.2180489270461,31.4339770066659,-4.36296772201048));
#32215=CARTESIAN_POINT('Ctrl Pts',(19.9794957115804,31.2432985507112,2.38902761432437));
#32216=CARTESIAN_POINT('Ctrl Pts',(19.0655431230475,31.1479593227339,5.53638733417749));
#32217=CARTESIAN_POINT('Ctrl Pts',(4.64333233892574,52.6488033167397,19.453520627133));
#32218=CARTESIAN_POINT('Ctrl Pts',(1.43191255171456,52.5534640887624,20.2200497113865));
#32219=CARTESIAN_POINT('Ctrl Pts',(-5.3736849545451,52.3627856328078,20.1316112074426));
#32220=CARTESIAN_POINT('Ctrl Pts',(-14.2959676280389,52.0767679488759,15.1581397783133));
#32221=CARTESIAN_POINT('Ctrl Pts',(-19.7814470659129,51.790750264944,6.54426275331887));
#32222=CARTESIAN_POINT('Ctrl Pts',(-20.5152870813745,51.5047325810121,-3.64262988858884));
#32223=CARTESIAN_POINT('Ctrl Pts',(-16.3196544835113,51.2187148970802,-12.9540013917531));
#32224=CARTESIAN_POINT('Ctrl Pts',(-8.20334437990304,50.9326972131483,-19.1532424915399));
#32225=CARTESIAN_POINT('Ctrl Pts',(1.88401344989288,50.6466795292165,-20.7506723562449));
#32226=CARTESIAN_POINT('Ctrl Pts',(11.5186580425973,50.3606618452845,-17.3626266562233));
#32227=CARTESIAN_POINT('Ctrl Pts',(18.3858822998485,50.0746441613527,-9.80304543505084));
#32228=CARTESIAN_POINT('Ctrl Pts',(20.8357314738652,49.7886264774207,0.111786940575481));
#32229=CARTESIAN_POINT('Ctrl Pts',(18.2796330978527,49.502608793489,9.99976708628127));
#32230=CARTESIAN_POINT('Ctrl Pts',(11.331698818293,49.216591109557,17.4852183473434));
#32231=CARTESIAN_POINT('Ctrl Pts',(1.66123287578963,48.9305734256252,20.7697037433684));
#32232=CARTESIAN_POINT('Ctrl Pts',(-8.40835890365438,48.6445557416932,19.0640966260628));
#32233=CARTESIAN_POINT('Ctrl Pts',(-16.4577729308274,48.3585380577614,12.7781841429669));
#32234=CARTESIAN_POINT('Ctrl Pts',(-20.5530721606317,48.0725203738295,3.4222078502986));
#32235=CARTESIAN_POINT('Ctrl Pts',(-19.7103269579775,47.7865026898976,-6.75598188461189));
#32236=CARTESIAN_POINT('Ctrl Pts',(-14.1320139645819,47.5004850059657,-15.3109915553079));
#32237=CARTESIAN_POINT('Ctrl Pts',(-5.15836857499125,47.2144673220338,-20.1874097951999));
#32238=CARTESIAN_POINT('Ctrl Pts',(5.05461719399599,46.928449638102,-20.2136371242631));
#32239=CARTESIAN_POINT('Ctrl Pts',(14.0531896966847,46.64243195417,-15.3833721950568));
#32240=CARTESIAN_POINT('Ctrl Pts',(19.6753680081751,46.3564142702382,-6.85712581663851));
#32241=CARTESIAN_POINT('Ctrl Pts',(20.5703776426178,46.0703965863062,3.31660133072865));
#32242=CARTESIAN_POINT('Ctrl Pts',(16.5231851852312,45.7843789023745,12.6934877817289));
#32243=CARTESIAN_POINT('Ctrl Pts',(8.50616184878831,45.4983612184424,19.0206595926901));
#32244=CARTESIAN_POINT('Ctrl Pts',(-1.55453669914413,45.2123435345107,20.7779617957709));
#32245=CARTESIAN_POINT('Ctrl Pts',(-11.2417450437933,44.9263258505787,17.5431881112477));
#32246=CARTESIAN_POINT('Ctrl Pts',(-18.2280318582659,44.6403081666469,10.0935194709503));
#32247=CARTESIAN_POINT('Ctrl Pts',(-20.8348843848739,44.3542904827149,0.218799920093125));
#32248=CARTESIAN_POINT('Ctrl Pts',(-18.4359849044981,44.0682727987831,-9.70848810770543));
#32249=CARTESIAN_POINT('Ctrl Pts',(-11.6076887098374,43.7822551148512,-17.3032321706586));
#32250=CARTESIAN_POINT('Ctrl Pts',(-1.99055001514377,43.4962374309193,-20.7407326624078));
#32251=CARTESIAN_POINT('Ctrl Pts',(8.10483466111215,43.2102197469874,-19.1951018713702));
#32252=CARTESIAN_POINT('Ctrl Pts',(16.2529662774598,42.9242020630555,-13.0376902831752));
#32253=CARTESIAN_POINT('Ctrl Pts',(20.4961893250733,42.6381843791236,-3.74786657806784));
#32254=CARTESIAN_POINT('Ctrl Pts',(19.8150346341516,42.3521666951918,6.44241283865101));
#32255=CARTESIAN_POINT('Ctrl Pts',(14.3731552107868,42.0661490112599,15.0848496851271));
#32256=CARTESIAN_POINT('Ctrl Pts',(5.47800725882155,41.780131327328,20.1030275632439));
#32257=CARTESIAN_POINT('Ctrl Pts',(-4.73327690602851,41.4941136433961,20.2912880435695));
#32258=CARTESIAN_POINT('Ctrl Pts',(-13.8073524387427,41.2080959594642,15.6044000002753));
#32259=CARTESIAN_POINT('Ctrl Pts',(-19.5640982035139,40.9220782755323,7.16842676042032));
#32260=CARTESIAN_POINT('Ctrl Pts',(-20.6204087732399,40.6360605916004,-2.98981985423077));
#32261=CARTESIAN_POINT('Ctrl Pts',(-16.7224968622903,40.3500429076686,-12.4297377054744));
#32262=CARTESIAN_POINT('Ctrl Pts',(-8.80686780522739,40.0640252237367,-18.8833090372844));
#32263=CARTESIAN_POINT('Ctrl Pts',(1.22468353761052,39.7780075398047,-20.8000103598244));
#32264=CARTESIAN_POINT('Ctrl Pts',(10.9619946071022,39.4919898558729,-17.71933844618));
#32265=CARTESIAN_POINT('Ctrl Pts',(18.0655964852611,39.205972171941,-10.3814500127871));
#32266=CARTESIAN_POINT('Ctrl Pts',(20.8287905073425,38.9199544880091,-0.549332992579338));
#32267=CARTESIAN_POINT('Ctrl Pts',(18.5876966266059,38.6339368040772,9.41476578869777));
#32268=CARTESIAN_POINT('Ctrl Pts',(11.8807560447954,38.3479191201454,17.1168898031858));
#32269=CARTESIAN_POINT('Ctrl Pts',(2.31936629443307,38.0619014362134,20.7065405304496));
#32270=CARTESIAN_POINT('Ctrl Pts',(-7.79927024847662,37.7758837522816,19.3212749142897));
#32271=CARTESIAN_POINT('Ctrl Pts',(-16.0440680887234,37.4898660683496,13.2939143937014));
#32272=CARTESIAN_POINT('Ctrl Pts',(-20.4341468674588,37.2038483844178,4.07258180621913));
#32273=CARTESIAN_POINT('Ctrl Pts',(-19.914754112346,36.9178307004859,-6.12722198386726));
#32274=CARTESIAN_POINT('Ctrl Pts',(-14.6106782116652,36.631813016554,-14.8549104102657));
#32275=CARTESIAN_POINT('Ctrl Pts',(-5.79626691140908,36.3457953326221,-20.013584634125));
#32276=CARTESIAN_POINT('Ctrl Pts',(4.41074505554152,36.0597776486903,-20.3638309231293));
#32277=CARTESIAN_POINT('Ctrl Pts',(13.5580393956172,35.7737599647584,-15.8214995364263));
#32278=CARTESIAN_POINT('Ctrl Pts',(19.4479033121684,35.4877422808265,-7.47792326659462));
#32279=CARTESIAN_POINT('Ctrl Pts',(20.6652491313042,35.2017245968946,2.66228597187207));
#32280=CARTESIAN_POINT('Ctrl Pts',(16.9175985642936,34.9157069129627,12.1628581172432));
#32281=CARTESIAN_POINT('Ctrl Pts',(9.10535734652004,34.6296892290308,18.7412058193745));
#32282=CARTESIAN_POINT('Ctrl Pts',(-0.894523277608621,34.3436715450989,
20.8168208542254));
#32283=CARTESIAN_POINT('Ctrl Pts',(-10.6794822325778,34.057653861167,17.8910320269573));
#32284=CARTESIAN_POINT('Ctrl Pts',(-17.8986181156775,33.7716361772352,10.6667594448749));
#32285=CARTESIAN_POINT('Ctrl Pts',(-20.8174436915587,33.4856184933032,0.879743180928813));
#32286=CARTESIAN_POINT('Ctrl Pts',(-18.7347482217545,33.1996008093714,-9.11870418549036));
#32287=CARTESIAN_POINT('Ctrl Pts',(-12.1507944307111,32.9135831254395,-16.9261770409427));
#32288=CARTESIAN_POINT('Ctrl Pts',(-2.64767485883582,32.6275654415076,-20.6672585114316));
#32289=CARTESIAN_POINT('Ctrl Pts',(7.49189487208903,32.3415477575758,-19.442338702727));
#32290=CARTESIAN_POINT('Ctrl Pts',(15.8308224557999,32.0555300736438,-13.5472857921342));
#32291=CARTESIAN_POINT('Ctrl Pts',(20.3676247738314,31.769512389712,-4.3952384316145));
#32292=CARTESIAN_POINT('Ctrl Pts',(20.1273105017425,31.5788339337574,2.40668981240704));
#32293=CARTESIAN_POINT('Ctrl Pts',(19.2065928203126,31.4834947057801,5.57734634344297));
#32294=CARTESIAN_POINT('Ctrl Pts',(4.64333233892574,52.9868680783612,19.453520627133));
#32295=CARTESIAN_POINT('Ctrl Pts',(1.43216645743103,52.8915288503839,20.219989107003));
#32296=CARTESIAN_POINT('Ctrl Pts',(-5.37383257436395,52.7008503944293,20.1316093913839));
#32297=CARTESIAN_POINT('Ctrl Pts',(-14.2958777283883,52.4148327104975,15.1581103378228));
#32298=CARTESIAN_POINT('Ctrl Pts',(-19.7814585063189,52.1288150265655,6.54426003062301));
#32299=CARTESIAN_POINT('Ctrl Pts',(-20.5152439165291,51.8427973426337,-3.642628070496));
#32300=CARTESIAN_POINT('Ctrl Pts',(-16.3196433435216,51.5567796587018,-12.9539841016434));
#32301=CARTESIAN_POINT('Ctrl Pts',(-8.2033297903966,51.27076197477,-19.1532195708586));
#32302=CARTESIAN_POINT('Ctrl Pts',(1.88400888321105,50.984744290838,-20.7506464644501));
#32303=CARTESIAN_POINT('Ctrl Pts',(11.5186449807812,50.6987266069061,-17.362605439778));
#32304=CARTESIAN_POINT('Ctrl Pts',(18.385859092255,50.4127089229742,-9.80303327747567));
#32305=CARTESIAN_POINT('Ctrl Pts',(20.8357060942045,50.1266912390423,0.111786760853765));
#32306=CARTESIAN_POINT('Ctrl Pts',(18.2796104431111,49.8406735551105,9.99975479143606));
#32307=CARTESIAN_POINT('Ctrl Pts',(11.3316849326712,49.5546558711786,17.4851968016857));
#32308=CARTESIAN_POINT('Ctrl Pts',(1.66123079437997,49.2686381872467,20.7696781682973));
#32309=CARTESIAN_POINT('Ctrl Pts',(-8.40834853003687,48.9826205033148,19.0640731437277));
#32310=CARTESIAN_POINT('Ctrl Pts',(-16.4577526700083,48.6966028193829,12.7781684064437));
#32311=CARTESIAN_POINT('Ctrl Pts',(-20.5530468426451,48.4105851354511,3.4222036347818));
#32312=CARTESIAN_POINT('Ctrl Pts',(-19.7103026846019,48.1245674515191,-6.75597356348852));
#32313=CARTESIAN_POINT('Ctrl Pts',(-14.131996558219,47.8385497675873,-15.3109726981753));
#32314=CARTESIAN_POINT('Ctrl Pts',(-5.15836222240763,47.5525320836553,-20.1873849319314));
#32315=CARTESIAN_POINT('Ctrl Pts',(5.05461096891587,47.2665143997235,-20.2136122288173));
#32316=CARTESIAN_POINT('Ctrl Pts',(14.0531723883779,46.9804967157916,-15.3833532485917));
#32317=CARTESIAN_POINT('Ctrl Pts',(19.6753437757,46.6944790318597,-6.85711737128667));
#32318=CARTESIAN_POINT('Ctrl Pts',(20.5703523077272,46.4084613479278,3.31659724594668));
#32319=CARTESIAN_POINT('Ctrl Pts',(16.5231648349899,46.122443663996,12.6934721481933));
#32320=CARTESIAN_POINT('Ctrl Pts',(8.50615137243411,45.836425980064,19.0206361664971));
#32321=CARTESIAN_POINT('Ctrl Pts',(-1.55453478454372,45.5504082961322,20.7779362052502));
#32322=CARTESIAN_POINT('Ctrl Pts',(-11.2417311982555,45.2643906122003,17.5431665047348));
#32323=CARTESIAN_POINT('Ctrl Pts',(-18.2280094082854,44.9783729282684,10.0935070395859));
#32324=CARTESIAN_POINT('Ctrl Pts',(-20.8348587242475,44.6923552443365,0.218799650615206));
#32325=CARTESIAN_POINT('Ctrl Pts',(-18.4359621983996,44.4063375604046,-9.7084761505529));
#32326=CARTESIAN_POINT('Ctrl Pts',(-11.6076744135946,44.1203198764727,-17.3032108596796));
#32327=CARTESIAN_POINT('Ctrl Pts',(-1.99054756354567,43.8343021925409,-20.7407071177399));
#32328=CARTESIAN_POINT('Ctrl Pts',(8.10482467904866,43.548284508609,-19.1950782303297));
#32329=CARTESIAN_POINT('Ctrl Pts',(16.2529462600075,43.262266824677,-13.037674225716));
#32330=CARTESIAN_POINT('Ctrl Pts',(20.4961640815895,42.9762491407452,-3.74786196212644));
#32331=CARTESIAN_POINT('Ctrl Pts',(19.8150102295904,42.6902314568133,6.44240490405684));
#32332=CARTESIAN_POINT('Ctrl Pts',(14.3731375085443,42.4042137728815,15.0848311063488));
#32333=CARTESIAN_POINT('Ctrl Pts',(5.47800051200701,42.1181960889495,20.1030028039854));
#32334=CARTESIAN_POINT('Ctrl Pts',(-4.7332710764376,41.8321784050177,20.2912630524458));
#32335=CARTESIAN_POINT('Ctrl Pts',(-13.8073354333533,41.5461607210858,15.6043807816092));
#32336=CARTESIAN_POINT('Ctrl Pts',(-19.5640741080106,41.2601430371539,7.16841793165403));
#32337=CARTESIAN_POINT('Ctrl Pts',(-20.6203833767651,40.974125353222,-2.98981617191356));
#32338=CARTESIAN_POINT('Ctrl Pts',(-16.7224762665556,40.6881076692901,-12.4297223967809));
#32339=CARTESIAN_POINT('Ctrl Pts',(-8.80685695852706,40.4020899853582,-18.8832857802534));
#32340=CARTESIAN_POINT('Ctrl Pts',(1.22468202926784,40.1160723014263,-20.7999847421496));
#32341=CARTESIAN_POINT('Ctrl Pts',(10.9619811061078,39.8300546174945,-17.7193166227157));
#32342=CARTESIAN_POINT('Ctrl Pts',(18.0655742353405,39.5440369335625,-10.3814372268044));
#32343=CARTESIAN_POINT('Ctrl Pts',(20.8287648542201,39.2580192496307,-0.549332316006349));
#32344=CARTESIAN_POINT('Ctrl Pts',(18.5876737336586,38.9720015656988,9.4147541932903));
#32345=CARTESIAN_POINT('Ctrl Pts',(11.8807414122342,38.6859838817669,17.1168687217268));
#32346=CARTESIAN_POINT('Ctrl Pts',(2.3193634378658,38.399966197835,20.7065150278585));
#32347=CARTESIAN_POINT('Ctrl Pts',(-7.79926064276572,38.1139485139031,19.3212511179216));
#32348=CARTESIAN_POINT('Ctrl Pts',(-16.0440483285264,37.8279308299712,13.2938980205332));
#32349=CARTESIAN_POINT('Ctrl Pts',(-20.4341217004428,37.5419131460394,4.07257679062954));
#32350=CARTESIAN_POINT('Ctrl Pts',(-19.9147295848584,37.2558954621074,-6.12721443802131));
#32351=CARTESIAN_POINT('Ctrl Pts',(-14.6106602171049,36.9698777781756,-14.8548921135797));
#32352=CARTESIAN_POINT('Ctrl Pts',(-5.79625977218121,36.6838600942437,-20.013559987233));
#32353=CARTESIAN_POINT('Ctrl Pts',(4.41073962231023,36.3978424103118,-20.3638058382528));
#32354=CARTESIAN_POINT('Ctrl Pts',(13.5580226990369,36.1118247263799,-15.8214800591791));
#32355=CARTESIAN_POINT('Ctrl Pts',(19.4478793562769,35.825807042448,-7.47791403906704));
#32356=CARTESIAN_POINT('Ctrl Pts',(20.665223686585,35.5397893585161,2.66228265784318));
#32357=CARTESIAN_POINT('Ctrl Pts',(16.9175777143245,35.2537716745842,12.1628432073588));
#32358=CARTESIAN_POINT('Ctrl Pts',(9.10534616004098,34.9677539906524,18.7411825973328));
#32359=CARTESIAN_POINT('Ctrl Pts',(-0.894522231509686,34.6817363067204,
20.8167954954961));
#32360=CARTESIAN_POINT('Ctrl Pts',(-10.6794689684672,34.3957186227886,17.8910094335422));
#32361=CARTESIAN_POINT('Ctrl Pts',(-17.8985962932162,34.1097009388567,10.6667474228629));
#32362=CARTESIAN_POINT('Ctrl Pts',(-20.8174176094417,33.8236832549249,0.879739869917406));
#32363=CARTESIAN_POINT('Ctrl Pts',(-18.7347260323576,33.5376655709929,-9.11868850614119));
#32364=CARTESIAN_POINT('Ctrl Pts',(-12.1507776987356,33.2516478870611,-16.9261650789921));
#32365=CARTESIAN_POINT('Ctrl Pts',(-2.64767512734078,32.9656302031292,-20.6672153091488));
#32366=CARTESIAN_POINT('Ctrl Pts',(7.49189270503917,32.6796125191973,-19.4423502612674));
#32367=CARTESIAN_POINT('Ctrl Pts',(15.8307887083071,32.3935948352654,-13.547197419082));
#32368=CARTESIAN_POINT('Ctrl Pts',(20.3676300886108,32.1075771513335,-4.39538596690554));
#32369=CARTESIAN_POINT('Ctrl Pts',(20.1272377066867,31.9168986953789,2.40694049524253));
#32370=CARTESIAN_POINT('Ctrl Pts',(19.2065928203126,31.8215594674016,5.57734634344296));
#32371=CARTESIAN_POINT('Origin',(-19.0452414381602,51.8237376243609,-4.29679192476345E-5));
#32372=CARTESIAN_POINT('Origin',(19.0478141300824,50.0092482278014,9.87384736683572E-6));
#32373=CARTESIAN_POINT('Ctrl Pts',(4.55156817900642,52.0839261505311,19.0690691497194));
#32374=CARTESIAN_POINT('Ctrl Pts',(1.40386317387558,51.9885869225538,19.8203902459809));
#32375=CARTESIAN_POINT('Ctrl Pts',(-5.26763185562588,51.7979084665993,19.7337571402889));
#32376=CARTESIAN_POINT('Ctrl Pts',(-14.0133545070679,51.5118907826674,14.8585471880017));
#32377=CARTESIAN_POINT('Ctrl Pts',(-19.3905261350575,51.2258730987355,6.41492866250848));
#32378=CARTESIAN_POINT('Ctrl Pts',(-20.109810062967,50.9398554148036,-3.57064039432099));
#32379=CARTESIAN_POINT('Ctrl Pts',(-15.9971253214867,50.6538377308717,-12.6979801411406));
#32380=CARTESIAN_POINT('Ctrl Pts',(-8.04121094733082,50.3678200469398,-18.7747028127674));
#32381=CARTESIAN_POINT('Ctrl Pts',(1.84677603407831,50.0818023630081,-20.3405604525939));
#32382=CARTESIAN_POINT('Ctrl Pts',(11.2910070038031,49.795784679076,-17.0194758109046));
#32383=CARTESIAN_POINT('Ctrl Pts',(18.0225073459559,49.5097669951442,-9.60930018931658));
#32384=CARTESIAN_POINT('Ctrl Pts',(20.423939085836,49.2237493112122,0.109577567659922));
#32385=CARTESIAN_POINT('Ctrl Pts',(17.91835844271,48.9377316272804,9.80213398145383));
#32386=CARTESIAN_POINT('Ctrl Pts',(11.1077417659072,48.6517139433485,17.1396444529813));
#32387=CARTESIAN_POINT('Ctrl Pts',(1.6284006118405,48.3656962594167,20.3592160411455));
#32388=CARTESIAN_POINT('Ctrl Pts',(-8.24217799068105,48.0796785754847,18.6873181477502));
#32389=CARTESIAN_POINT('Ctrl Pts',(-16.1325052533497,47.7936608915529,12.5256390151496));
#32390=CARTESIAN_POINT('Ctrl Pts',(-20.146865906276,47.5076432076209,3.35457211097593));
#32391=CARTESIAN_POINT('Ctrl Pts',(-19.3207765349344,47.2216255236891,-6.62245819279375));
#32392=CARTESIAN_POINT('Ctrl Pts',(-13.8527120492735,46.9356078397572,-15.0083885959309));
#32393=CARTESIAN_POINT('Ctrl Pts',(-5.05641975063352,46.6495901558253,-19.7884304130578));
#32394=CARTESIAN_POINT('Ctrl Pts',(4.95471888809429,46.3635724718934,-19.8141393912687));
#32395=CARTESIAN_POINT('Ctrl Pts',(13.7754456472592,46.0775547879615,-15.0793387209722));
#32396=CARTESIAN_POINT('Ctrl Pts',(19.2865085037628,45.7915371040297,-6.72160313945593));
#32397=CARTESIAN_POINT('Ctrl Pts',(20.1638293709693,45.5055194200977,3.25105277532722));
#32398=CARTESIAN_POINT('Ctrl Pts',(16.1966247061302,45.2195017361659,12.4426165722584));
#32399=CARTESIAN_POINT('Ctrl Pts',(8.33804799799026,44.9334840522339,18.6447395966312));
#32400=CARTESIAN_POINT('Ctrl Pts',(-1.52381318889717,44.6474663683021,20.3673108781014));
#32401=CARTESIAN_POINT('Ctrl Pts',(-11.0195657480682,44.3614486843702,17.1964685259715));
#32402=CARTESIAN_POINT('Ctrl Pts',(-17.8677771767197,44.0754310004384,9.89403344465002));
#32403=CARTESIAN_POINT('Ctrl Pts',(-20.4231084620833,43.7894133165064,0.21447560816814));
#32404=CARTESIAN_POINT('Ctrl Pts',(-18.071620286179,43.5033956325746,-9.51661175381702));
#32405=CARTESIAN_POINT('Ctrl Pts',(-11.3782769866108,43.2173779486426,-16.9612550200911));
#32406=CARTESIAN_POINT('Ctrl Pts',(-1.9512092367546,42.9313602647108,-20.3308175328751));
#32407=CARTESIAN_POINT('Ctrl Pts',(7.94465254970708,42.6453425807789,-18.8157342377349));
#32408=CARTESIAN_POINT('Ctrl Pts',(15.9317463434604,42.359324896847,-12.7800163336468));
#32409=CARTESIAN_POINT('Ctrl Pts',(20.0911072945169,42.0733072129151,-3.67379459426543));
#32410=CARTESIAN_POINT('Ctrl Pts',(19.4234147901971,41.7872895289832,6.31508645456209));
#32411=CARTESIAN_POINT('Ctrl Pts',(14.0890874357509,41.5012718450514,14.7867161421463));
#32412=CARTESIAN_POINT('Ctrl Pts',(5.36974116756858,41.2152541611194,19.7057158924501));
#32413=CARTESIAN_POINT('Ctrl Pts',(-4.63972949631883,40.9292364771876,19.8902556354018));
#32414=CARTESIAN_POINT('Ctrl Pts',(-13.5344670611836,40.6432187932557,15.2959981828706));
#32415=CARTESIAN_POINT('Ctrl Pts',(-19.1774378101796,40.3572011093238,7.02675160207981));
#32416=CARTESIAN_POINT('Ctrl Pts',(-20.2128716977236,40.0711834253919,-2.93072973370433));
#32417=CARTESIAN_POINT('Ctrl Pts',(-16.391997232456,39.78516574146,-12.1840791926085));
#32418=CARTESIAN_POINT('Ctrl Pts',(-8.63281087021374,39.4991480575282,-18.5101036064048));
#32419=CARTESIAN_POINT('Ctrl Pts',(1.20047917033355,39.2131303735962,-20.388923679344));
#32420=CARTESIAN_POINT('Ctrl Pts',(10.7453442354663,38.9271126896644,-17.3691374656916));
#32421=CARTESIAN_POINT('Ctrl Pts',(17.7085521395347,38.6410950057324,-10.1762733926574));
#32422=CARTESIAN_POINT('Ctrl Pts',(20.417135022562,38.3550773218006,-0.538476100078764));
#32423=CARTESIAN_POINT('Ctrl Pts',(18.2203336122712,38.0690596378687,9.22869449600101));
#32424=CARTESIAN_POINT('Ctrl Pts',(11.6459474807784,37.7830419539368,16.7785954808624));
#32425=CARTESIAN_POINT('Ctrl Pts',(2.27352686579039,37.4970242700049,20.2973011664126));
#32426=CARTESIAN_POINT('Ctrl Pts',(-7.64512724273414,37.211006586073,18.9394136253598));
#32427=CARTESIAN_POINT('Ctrl Pts',(-15.7269767710525,36.9249889021412,13.0311764889123));
#32428=CARTESIAN_POINT('Ctrl Pts',(-20.0302910299972,36.6389712182093,3.99209222467112));
#32429=CARTESIAN_POINT('Ctrl Pts',(-19.5211634351657,36.3529535342774,-6.00612496078596));
#32430=CARTESIAN_POINT('Ctrl Pts',(-14.3219160862035,36.0669358503455,-14.5613213338043));
#32431=CARTESIAN_POINT('Ctrl Pts',(-5.68171080823791,35.7809181664136,-19.6180406952307));
#32432=CARTESIAN_POINT('Ctrl Pts',(4.32357209120954,35.4949004824817,-19.9613647896459));
#32433=CARTESIAN_POINT('Ctrl Pts',(13.2900813861324,35.2088827985499,-15.5088070217271));
#32434=CARTESIAN_POINT('Ctrl Pts',(19.0635393648486,34.922865114618,-7.33013127236921));
#32435=CARTESIAN_POINT('Ctrl Pts',(20.2568258479795,34.6368474306861,2.60966912218976));
#32436=CARTESIAN_POINT('Ctrl Pts',(16.5832429750661,34.3508297467542,11.9224742206728));
#32437=CARTESIAN_POINT('Ctrl Pts',(8.92540115930387,34.0648120628223,18.3708087469579));
#32438=CARTESIAN_POINT('Ctrl Pts',(-0.876844177234845,33.7787943788904,
20.4054022090749));
#32439=CARTESIAN_POINT('Ctrl Pts',(-10.4684152624767,33.4927766949586,17.5374371860823));
#32440=CARTESIAN_POINT('Ctrl Pts',(-17.5448741099442,33.2067590110266,10.4559451272518));
#32441=CARTESIAN_POINT('Ctrl Pts',(-20.4060120284528,32.9207413270948,0.862353953033173));
#32442=CARTESIAN_POINT('Ctrl Pts',(-18.3644797802715,32.6347236431628,-8.93847982641409));
#32443=CARTESIAN_POINT('Ctrl Pts',(-11.9106471574553,32.348705959231,-16.5916606313761));
#32444=CARTESIAN_POINT('Ctrl Pts',(-2.59535027396708,32.0626882752991,-20.2587781109716));
#32445=CARTESIAN_POINT('Ctrl Pts',(7.34383368403819,31.7766705913672,-19.058119538942));
#32446=CARTESIAN_POINT('Ctrl Pts',(15.5179317080661,31.4906529074353,-13.2794700414826));
#32447=CARTESIAN_POINT('Ctrl Pts',(19.9651134630054,31.2046352235034,-4.30852186342688));
#32448=CARTESIAN_POINT('Ctrl Pts',(19.7294718512972,31.0139567675488,2.35937317582622));
#32449=CARTESIAN_POINT('Ctrl Pts',(18.8270212698782,30.9186175395716,5.46712367049435));
#32450=CARTESIAN_POINT('Ctrl Pts',(4.60923255731251,52.3132679336935,19.3106575373144));
#32451=CARTESIAN_POINT('Ctrl Pts',(1.42140909460986,52.2179287057162,20.0715544494397));
#32452=CARTESIAN_POINT('Ctrl Pts',(-5.33422871709462,52.0272502497616,19.9837682570995));
#32453=CARTESIAN_POINT('Ctrl Pts',(-14.1909763261272,51.7412325658298,15.0468197581863));
#32454=CARTESIAN_POINT('Ctrl Pts',(-19.6361762962204,51.4552148818979,6.49620275584759));
#32455=CARTESIAN_POINT('Ctrl Pts',(-20.3646244914297,51.169197197966,-3.61587899466143));
#32456=CARTESIAN_POINT('Ctrl Pts',(-16.1998053949433,50.8831795140341,-12.8588687459663));
#32457=CARTESIAN_POINT('Ctrl Pts',(-8.14309981870949,50.5971618301022,-19.012583483815));
#32458=CARTESIAN_POINT('Ctrl Pts',(1.87017738018346,50.3111441461704,-20.5982819730884));
#32459=CARTESIAN_POINT('Ctrl Pts',(11.4340664992166,50.0251264622384,-17.2351176851857));
#32460=CARTESIAN_POINT('Ctrl Pts',(18.2508586308826,49.7391087783066,-9.73105307981533));
#32461=CARTESIAN_POINT('Ctrl Pts',(20.6827164568402,49.4530910943746,0.110965989105271));
#32462=CARTESIAN_POINT('Ctrl Pts',(18.1453897302164,49.1670734104428,9.9263300366759));
#32463=CARTESIAN_POINT('Ctrl Pts',(11.2484802294543,48.8810557265108,17.356809069518));
#32464=CARTESIAN_POINT('Ctrl Pts',(1.64903298565068,48.595038042579,20.617173612469));
#32465=CARTESIAN_POINT('Ctrl Pts',(-8.34660895671389,48.3090203586471,18.924092262145));
#32466=CARTESIAN_POINT('Ctrl Pts',(-16.3369090857883,48.0230026747153,12.684342741761));
#32467=CARTESIAN_POINT('Ctrl Pts',(-20.4021329447687,47.7369849907833,3.39707557978788));
#32468=CARTESIAN_POINT('Ctrl Pts',(-19.5655767587977,47.4509673068515,-6.706366790627));
#32469=CARTESIAN_POINT('Ctrl Pts',(-14.028230204773,47.1649496229196,-15.1985495301968));
#32470=CARTESIAN_POINT('Ctrl Pts',(-5.12048615526843,46.8789319389877,-20.0391559586575));
#32471=CARTESIAN_POINT('Ctrl Pts',(5.01749671154811,46.5929142550558,-20.0651906774713));
#32472=CARTESIAN_POINT('Ctrl Pts',(13.9499848125809,46.3068965711239,-15.2703986154856));
#32473=CARTESIAN_POINT('Ctrl Pts',(19.5308745430877,46.020878887192,-6.80676793416394));
#32474=CARTESIAN_POINT('Ctrl Pts',(20.4193113376518,45.7348612032601,3.2922446214464));
#32475=CARTESIAN_POINT('Ctrl Pts',(16.4018409602723,45.4488435193283,12.600268380043));
#32476=CARTESIAN_POINT('Ctrl Pts',(8.44369364999015,45.1628258353963,18.8809742250915));
#32477=CARTESIAN_POINT('Ctrl Pts',(-1.54312037421536,44.8768081514645,20.6253710185031));
#32478=CARTESIAN_POINT('Ctrl Pts',(-11.1591870609201,44.5907904675326,17.4143531111663));
#32479=CARTESIAN_POINT('Ctrl Pts',(-18.094167450551,44.3047727836007,10.0193939144315));
#32480=CARTESIAN_POINT('Ctrl Pts',(-20.6818755751639,44.0187550996688,0.217193080586861));
#32481=CARTESIAN_POINT('Ctrl Pts',(-18.3005933153748,43.7327374157369,-9.63719017381711));
#32482=CARTESIAN_POINT('Ctrl Pts',(-11.5224432820172,43.446719731805,-17.1761593772771));
#32483=CARTESIAN_POINT('Ctrl Pts',(-1.97593166243974,43.1607020478732,-20.5884152912833));
#32484=CARTESIAN_POINT('Ctrl Pts',(8.04531375946063,42.8746843639413,-19.0541354212884));
#32485=CARTESIAN_POINT('Ctrl Pts',(16.1336065066815,42.5886666800094,-12.9419431009617));
#32486=CARTESIAN_POINT('Ctrl Pts',(20.345667849922,42.3026489960775,-3.72034271023788));
#32487=CARTESIAN_POINT('Ctrl Pts',(19.6695154746628,42.0166313121456,6.3951005569079));
#32488=CARTESIAN_POINT('Ctrl Pts',(14.2676005395942,41.7306136282138,14.9740684178862));
#32489=CARTESIAN_POINT('Ctrl Pts',(5.43777745217748,41.4445959442818,19.955393419363));
#32490=CARTESIAN_POINT('Ctrl Pts',(-4.69851630683148,41.15857826035,20.1422713380444));
#32491=CARTESIAN_POINT('Ctrl Pts',(-13.7059529530113,40.8725605764181,15.4898032198865));
#32492=CARTESIAN_POINT('Ctrl Pts',(-19.4204218900834,40.5865428924862,7.11578272238087));
#32493=CARTESIAN_POINT('Ctrl Pts',(-20.4689750458506,40.3005252085543,-2.96786298762703));
#32494=CARTESIAN_POINT('Ctrl Pts',(-16.5996889170668,40.0145075246224,-12.3384552516729));
#32495=CARTESIAN_POINT('Ctrl Pts',(-8.74219125913972,39.7284898406906,-18.7446323551485));
#32496=CARTESIAN_POINT('Ctrl Pts',(1.21568961343509,39.4424721567586,-20.6472576606339));
#32497=CARTESIAN_POINT('Ctrl Pts',(10.881491076778,39.1564544728268,-17.5892098198619));
#32498=CARTESIAN_POINT('Ctrl Pts',(17.9329249828016,38.8704367888948,-10.3052099300404));
#32499=CARTESIAN_POINT('Ctrl Pts',(20.6758264503142,38.584419104963,-0.545298759137919));
#32500=CARTESIAN_POINT('Ctrl Pts',(18.451190885391,38.2984014210311,9.34562491513086));
#32501=CARTESIAN_POINT('Ctrl Pts',(11.793505244297,38.0123837370992,16.9911854850659));
#32502=CARTESIAN_POINT('Ctrl Pts',(2.30233315571101,37.7263660531673,20.5544742621044));
#32503=CARTESIAN_POINT('Ctrl Pts',(-7.74199337401609,37.4403483692355,19.1793818650155));
#32504=CARTESIAN_POINT('Ctrl Pts',(-15.9262424403617,37.1543306853035,13.1962855333568));
#32505=CARTESIAN_POINT('Ctrl Pts',(-20.2840810244325,36.8683130013717,4.04267326999561));
#32506=CARTESIAN_POINT('Ctrl Pts',(-19.7685026253582,36.5822953174397,-6.08222442473971));
#32507=CARTESIAN_POINT('Ctrl Pts',(-14.5033792009913,36.2962776335079,-14.7458177885191));
#32508=CARTESIAN_POINT('Ctrl Pts',(-5.75369984528409,36.010259949576,-19.866607348141));
#32509=CARTESIAN_POINT('Ctrl Pts',(4.37835309025404,35.7242422656441,-20.2142814714714));
#32510=CARTESIAN_POINT('Ctrl Pts',(13.4584708340718,35.4382245817122,-15.7053084043649));
#32511=CARTESIAN_POINT('Ctrl Pts',(19.3050803194561,35.1522068977803,-7.42300632370911));
#32512=CARTESIAN_POINT('Ctrl Pts',(20.5134861022172,34.8661892138485,2.64273447182919));
#32513=CARTESIAN_POINT('Ctrl Pts',(16.7933578156689,34.5801715299166,12.073535597456));
#32514=CARTESIAN_POINT('Ctrl Pts',(9.03848873156375,34.2941538459847,18.6035727189121));
#32515=CARTESIAN_POINT('Ctrl Pts',(-0.887954012161699,34.0081361620528,
20.6639447143345));
#32516=CARTESIAN_POINT('Ctrl Pts',(-10.6010534327751,33.7221184781209,17.7596424773162));
#32517=CARTESIAN_POINT('Ctrl Pts',(-17.7671728923755,33.436100794189,10.5884241388012));
#32518=CARTESIAN_POINT('Ctrl Pts',(-20.6645629427746,33.1500831102571,0.873282348563049));
#32519=CARTESIAN_POINT('Ctrl Pts',(-18.5971625945114,32.8640654263253,-9.05173733709777));
#32520=CARTESIAN_POINT('Ctrl Pts',(-12.0615604165446,32.5780477423934,-16.801873722239));
#32521=CARTESIAN_POINT('Ctrl Pts',(-2.62823083291946,32.2920300584615,-20.5154798693539));
#32522=CARTESIAN_POINT('Ctrl Pts',(7.4368756648301,32.0060123745296,-19.2995582883958));
#32523=CARTESIAN_POINT('Ctrl Pts',(15.714562169654,31.7199946905976,-13.4477927460282));
#32524=CARTESIAN_POINT('Ctrl Pts',(20.2180489270461,31.4339770066659,-4.36296772201048));
#32525=CARTESIAN_POINT('Ctrl Pts',(19.9794957115804,31.2432985507112,2.38902761432437));
#32526=CARTESIAN_POINT('Ctrl Pts',(19.0655431230475,31.1479593227339,5.53638733417749));
#32527=CARTESIAN_POINT('Ctrl Pts',(4.64333233892574,52.6488033167397,19.453520627133));
#32528=CARTESIAN_POINT('Ctrl Pts',(1.43191255171456,52.5534640887624,20.2200497113865));
#32529=CARTESIAN_POINT('Ctrl Pts',(-5.3736849545451,52.3627856328078,20.1316112074426));
#32530=CARTESIAN_POINT('Ctrl Pts',(-14.2959676280389,52.0767679488759,15.1581397783133));
#32531=CARTESIAN_POINT('Ctrl Pts',(-19.7814470659129,51.790750264944,6.54426275331887));
#32532=CARTESIAN_POINT('Ctrl Pts',(-20.5152870813745,51.5047325810121,-3.64262988858884));
#32533=CARTESIAN_POINT('Ctrl Pts',(-16.3196544835113,51.2187148970802,-12.9540013917531));
#32534=CARTESIAN_POINT('Ctrl Pts',(-8.20334437990304,50.9326972131483,-19.1532424915399));
#32535=CARTESIAN_POINT('Ctrl Pts',(1.88401344989288,50.6466795292165,-20.7506723562449));
#32536=CARTESIAN_POINT('Ctrl Pts',(11.5186580425973,50.3606618452845,-17.3626266562233));
#32537=CARTESIAN_POINT('Ctrl Pts',(18.3858822998485,50.0746441613527,-9.80304543505084));
#32538=CARTESIAN_POINT('Ctrl Pts',(20.8357314738652,49.7886264774207,0.111786940575481));
#32539=CARTESIAN_POINT('Ctrl Pts',(18.2796330978527,49.502608793489,9.99976708628127));
#32540=CARTESIAN_POINT('Ctrl Pts',(11.331698818293,49.216591109557,17.4852183473434));
#32541=CARTESIAN_POINT('Ctrl Pts',(1.66123287578963,48.9305734256252,20.7697037433684));
#32542=CARTESIAN_POINT('Ctrl Pts',(-8.40835890365438,48.6445557416932,19.0640966260628));
#32543=CARTESIAN_POINT('Ctrl Pts',(-16.4577729308274,48.3585380577614,12.7781841429669));
#32544=CARTESIAN_POINT('Ctrl Pts',(-20.5530721606317,48.0725203738295,3.4222078502986));
#32545=CARTESIAN_POINT('Ctrl Pts',(-19.7103269579775,47.7865026898976,-6.75598188461189));
#32546=CARTESIAN_POINT('Ctrl Pts',(-14.1320139645819,47.5004850059657,-15.3109915553079));
#32547=CARTESIAN_POINT('Ctrl Pts',(-5.15836857499125,47.2144673220338,-20.1874097951999));
#32548=CARTESIAN_POINT('Ctrl Pts',(5.05461719399599,46.928449638102,-20.2136371242631));
#32549=CARTESIAN_POINT('Ctrl Pts',(14.0531896966847,46.64243195417,-15.3833721950568));
#32550=CARTESIAN_POINT('Ctrl Pts',(19.6753680081751,46.3564142702382,-6.85712581663851));
#32551=CARTESIAN_POINT('Ctrl Pts',(20.5703776426178,46.0703965863062,3.31660133072865));
#32552=CARTESIAN_POINT('Ctrl Pts',(16.5231851852312,45.7843789023745,12.6934877817289));
#32553=CARTESIAN_POINT('Ctrl Pts',(8.50616184878831,45.4983612184424,19.0206595926901));
#32554=CARTESIAN_POINT('Ctrl Pts',(-1.55453669914413,45.2123435345107,20.7779617957709));
#32555=CARTESIAN_POINT('Ctrl Pts',(-11.2417450437933,44.9263258505787,17.5431881112477));
#32556=CARTESIAN_POINT('Ctrl Pts',(-18.2280318582659,44.6403081666469,10.0935194709503));
#32557=CARTESIAN_POINT('Ctrl Pts',(-20.8348843848739,44.3542904827149,0.218799920093125));
#32558=CARTESIAN_POINT('Ctrl Pts',(-18.4359849044981,44.0682727987831,-9.70848810770543));
#32559=CARTESIAN_POINT('Ctrl Pts',(-11.6076887098374,43.7822551148512,-17.3032321706586));
#32560=CARTESIAN_POINT('Ctrl Pts',(-1.99055001514377,43.4962374309193,-20.7407326624078));
#32561=CARTESIAN_POINT('Ctrl Pts',(8.10483466111215,43.2102197469874,-19.1951018713702));
#32562=CARTESIAN_POINT('Ctrl Pts',(16.2529662774598,42.9242020630555,-13.0376902831752));
#32563=CARTESIAN_POINT('Ctrl Pts',(20.4961893250733,42.6381843791236,-3.74786657806784));
#32564=CARTESIAN_POINT('Ctrl Pts',(19.8150346341516,42.3521666951918,6.44241283865101));
#32565=CARTESIAN_POINT('Ctrl Pts',(14.3731552107868,42.0661490112599,15.0848496851271));
#32566=CARTESIAN_POINT('Ctrl Pts',(5.47800725882155,41.780131327328,20.1030275632439));
#32567=CARTESIAN_POINT('Ctrl Pts',(-4.73327690602851,41.4941136433961,20.2912880435695));
#32568=CARTESIAN_POINT('Ctrl Pts',(-13.8073524387427,41.2080959594642,15.6044000002753));
#32569=CARTESIAN_POINT('Ctrl Pts',(-19.5640982035139,40.9220782755323,7.16842676042032));
#32570=CARTESIAN_POINT('Ctrl Pts',(-20.6204087732399,40.6360605916004,-2.98981985423077));
#32571=CARTESIAN_POINT('Ctrl Pts',(-16.7224968622903,40.3500429076686,-12.4297377054744));
#32572=CARTESIAN_POINT('Ctrl Pts',(-8.80686780522739,40.0640252237367,-18.8833090372844));
#32573=CARTESIAN_POINT('Ctrl Pts',(1.22468353761052,39.7780075398047,-20.8000103598244));
#32574=CARTESIAN_POINT('Ctrl Pts',(10.9619946071022,39.4919898558729,-17.71933844618));
#32575=CARTESIAN_POINT('Ctrl Pts',(18.0655964852611,39.205972171941,-10.3814500127871));
#32576=CARTESIAN_POINT('Ctrl Pts',(20.8287905073425,38.9199544880091,-0.549332992579338));
#32577=CARTESIAN_POINT('Ctrl Pts',(18.5876966266059,38.6339368040772,9.41476578869777));
#32578=CARTESIAN_POINT('Ctrl Pts',(11.8807560447954,38.3479191201454,17.1168898031858));
#32579=CARTESIAN_POINT('Ctrl Pts',(2.31936629443307,38.0619014362134,20.7065405304496));
#32580=CARTESIAN_POINT('Ctrl Pts',(-7.79927024847662,37.7758837522816,19.3212749142897));
#32581=CARTESIAN_POINT('Ctrl Pts',(-16.0440680887234,37.4898660683496,13.2939143937014));
#32582=CARTESIAN_POINT('Ctrl Pts',(-20.4341468674588,37.2038483844178,4.07258180621913));
#32583=CARTESIAN_POINT('Ctrl Pts',(-19.914754112346,36.9178307004859,-6.12722198386726));
#32584=CARTESIAN_POINT('Ctrl Pts',(-14.6106782116652,36.631813016554,-14.8549104102657));
#32585=CARTESIAN_POINT('Ctrl Pts',(-5.79626691140908,36.3457953326221,-20.013584634125));
#32586=CARTESIAN_POINT('Ctrl Pts',(4.41074505554152,36.0597776486903,-20.3638309231293));
#32587=CARTESIAN_POINT('Ctrl Pts',(13.5580393956172,35.7737599647584,-15.8214995364263));
#32588=CARTESIAN_POINT('Ctrl Pts',(19.4479033121684,35.4877422808265,-7.47792326659462));
#32589=CARTESIAN_POINT('Ctrl Pts',(20.6652491313042,35.2017245968946,2.66228597187207));
#32590=CARTESIAN_POINT('Ctrl Pts',(16.9175985642936,34.9157069129627,12.1628581172432));
#32591=CARTESIAN_POINT('Ctrl Pts',(9.10535734652004,34.6296892290308,18.7412058193745));
#32592=CARTESIAN_POINT('Ctrl Pts',(-0.894523277608621,34.3436715450989,
20.8168208542254));
#32593=CARTESIAN_POINT('Ctrl Pts',(-10.6794822325778,34.057653861167,17.8910320269573));
#32594=CARTESIAN_POINT('Ctrl Pts',(-17.8986181156775,33.7716361772352,10.6667594448749));
#32595=CARTESIAN_POINT('Ctrl Pts',(-20.8174436915587,33.4856184933032,0.879743180928813));
#32596=CARTESIAN_POINT('Ctrl Pts',(-18.7347482217545,33.1996008093714,-9.11870418549036));
#32597=CARTESIAN_POINT('Ctrl Pts',(-12.1507944307111,32.9135831254395,-16.9261770409427));
#32598=CARTESIAN_POINT('Ctrl Pts',(-2.64767485883582,32.6275654415076,-20.6672585114316));
#32599=CARTESIAN_POINT('Ctrl Pts',(7.49189487208903,32.3415477575758,-19.442338702727));
#32600=CARTESIAN_POINT('Ctrl Pts',(15.8308224557999,32.0555300736438,-13.5472857921342));
#32601=CARTESIAN_POINT('Ctrl Pts',(20.3676247738314,31.769512389712,-4.3952384316145));
#32602=CARTESIAN_POINT('Ctrl Pts',(20.1273105017425,31.5788339337574,2.40668981240704));
#32603=CARTESIAN_POINT('Ctrl Pts',(19.2065928203126,31.4834947057801,5.57734634344297));
#32604=CARTESIAN_POINT('Ctrl Pts',(4.64333233892574,52.9868680783612,19.453520627133));
#32605=CARTESIAN_POINT('Ctrl Pts',(1.43216645743103,52.8915288503839,20.219989107003));
#32606=CARTESIAN_POINT('Ctrl Pts',(-5.37383257436395,52.7008503944293,20.1316093913839));
#32607=CARTESIAN_POINT('Ctrl Pts',(-14.2958777283883,52.4148327104975,15.1581103378228));
#32608=CARTESIAN_POINT('Ctrl Pts',(-19.7814585063189,52.1288150265655,6.54426003062301));
#32609=CARTESIAN_POINT('Ctrl Pts',(-20.5152439165291,51.8427973426337,-3.642628070496));
#32610=CARTESIAN_POINT('Ctrl Pts',(-16.3196433435216,51.5567796587018,-12.9539841016434));
#32611=CARTESIAN_POINT('Ctrl Pts',(-8.2033297903966,51.27076197477,-19.1532195708586));
#32612=CARTESIAN_POINT('Ctrl Pts',(1.88400888321105,50.984744290838,-20.7506464644501));
#32613=CARTESIAN_POINT('Ctrl Pts',(11.5186449807812,50.6987266069061,-17.362605439778));
#32614=CARTESIAN_POINT('Ctrl Pts',(18.385859092255,50.4127089229742,-9.80303327747567));
#32615=CARTESIAN_POINT('Ctrl Pts',(20.8357060942045,50.1266912390423,0.111786760853765));
#32616=CARTESIAN_POINT('Ctrl Pts',(18.2796104431111,49.8406735551105,9.99975479143606));
#32617=CARTESIAN_POINT('Ctrl Pts',(11.3316849326712,49.5546558711786,17.4851968016857));
#32618=CARTESIAN_POINT('Ctrl Pts',(1.66123079437997,49.2686381872467,20.7696781682973));
#32619=CARTESIAN_POINT('Ctrl Pts',(-8.40834853003687,48.9826205033148,19.0640731437277));
#32620=CARTESIAN_POINT('Ctrl Pts',(-16.4577526700083,48.6966028193829,12.7781684064437));
#32621=CARTESIAN_POINT('Ctrl Pts',(-20.5530468426451,48.4105851354511,3.4222036347818));
#32622=CARTESIAN_POINT('Ctrl Pts',(-19.7103026846019,48.1245674515191,-6.75597356348852));
#32623=CARTESIAN_POINT('Ctrl Pts',(-14.131996558219,47.8385497675873,-15.3109726981753));
#32624=CARTESIAN_POINT('Ctrl Pts',(-5.15836222240763,47.5525320836553,-20.1873849319314));
#32625=CARTESIAN_POINT('Ctrl Pts',(5.05461096891587,47.2665143997235,-20.2136122288173));
#32626=CARTESIAN_POINT('Ctrl Pts',(14.0531723883779,46.9804967157916,-15.3833532485917));
#32627=CARTESIAN_POINT('Ctrl Pts',(19.6753437757,46.6944790318597,-6.85711737128667));
#32628=CARTESIAN_POINT('Ctrl Pts',(20.5703523077272,46.4084613479278,3.31659724594668));
#32629=CARTESIAN_POINT('Ctrl Pts',(16.5231648349899,46.122443663996,12.6934721481933));
#32630=CARTESIAN_POINT('Ctrl Pts',(8.50615137243411,45.836425980064,19.0206361664971));
#32631=CARTESIAN_POINT('Ctrl Pts',(-1.55453478454372,45.5504082961322,20.7779362052502));
#32632=CARTESIAN_POINT('Ctrl Pts',(-11.2417311982555,45.2643906122003,17.5431665047348));
#32633=CARTESIAN_POINT('Ctrl Pts',(-18.2280094082854,44.9783729282684,10.0935070395859));
#32634=CARTESIAN_POINT('Ctrl Pts',(-20.8348587242475,44.6923552443365,0.218799650615206));
#32635=CARTESIAN_POINT('Ctrl Pts',(-18.4359621983996,44.4063375604046,-9.7084761505529));
#32636=CARTESIAN_POINT('Ctrl Pts',(-11.6076744135946,44.1203198764727,-17.3032108596796));
#32637=CARTESIAN_POINT('Ctrl Pts',(-1.99054756354567,43.8343021925409,-20.7407071177399));
#32638=CARTESIAN_POINT('Ctrl Pts',(8.10482467904866,43.548284508609,-19.1950782303297));
#32639=CARTESIAN_POINT('Ctrl Pts',(16.2529462600075,43.262266824677,-13.037674225716));
#32640=CARTESIAN_POINT('Ctrl Pts',(20.4961640815895,42.9762491407452,-3.74786196212644));
#32641=CARTESIAN_POINT('Ctrl Pts',(19.8150102295904,42.6902314568133,6.44240490405684));
#32642=CARTESIAN_POINT('Ctrl Pts',(14.3731375085443,42.4042137728815,15.0848311063488));
#32643=CARTESIAN_POINT('Ctrl Pts',(5.47800051200701,42.1181960889495,20.1030028039854));
#32644=CARTESIAN_POINT('Ctrl Pts',(-4.7332710764376,41.8321784050177,20.2912630524458));
#32645=CARTESIAN_POINT('Ctrl Pts',(-13.8073354333533,41.5461607210858,15.6043807816092));
#32646=CARTESIAN_POINT('Ctrl Pts',(-19.5640741080106,41.2601430371539,7.16841793165403));
#32647=CARTESIAN_POINT('Ctrl Pts',(-20.6203833767651,40.974125353222,-2.98981617191356));
#32648=CARTESIAN_POINT('Ctrl Pts',(-16.7224762665556,40.6881076692901,-12.4297223967809));
#32649=CARTESIAN_POINT('Ctrl Pts',(-8.80685695852706,40.4020899853582,-18.8832857802534));
#32650=CARTESIAN_POINT('Ctrl Pts',(1.22468202926784,40.1160723014263,-20.7999847421496));
#32651=CARTESIAN_POINT('Ctrl Pts',(10.9619811061078,39.8300546174945,-17.7193166227157));
#32652=CARTESIAN_POINT('Ctrl Pts',(18.0655742353405,39.5440369335625,-10.3814372268044));
#32653=CARTESIAN_POINT('Ctrl Pts',(20.8287648542201,39.2580192496307,-0.549332316006349));
#32654=CARTESIAN_POINT('Ctrl Pts',(18.5876737336586,38.9720015656988,9.4147541932903));
#32655=CARTESIAN_POINT('Ctrl Pts',(11.8807414122342,38.6859838817669,17.1168687217268));
#32656=CARTESIAN_POINT('Ctrl Pts',(2.3193634378658,38.399966197835,20.7065150278585));
#32657=CARTESIAN_POINT('Ctrl Pts',(-7.79926064276572,38.1139485139031,19.3212511179216));
#32658=CARTESIAN_POINT('Ctrl Pts',(-16.0440483285264,37.8279308299712,13.2938980205332));
#32659=CARTESIAN_POINT('Ctrl Pts',(-20.4341217004428,37.5419131460394,4.07257679062954));
#32660=CARTESIAN_POINT('Ctrl Pts',(-19.9147295848584,37.2558954621074,-6.12721443802131));
#32661=CARTESIAN_POINT('Ctrl Pts',(-14.6106602171049,36.9698777781756,-14.8548921135797));
#32662=CARTESIAN_POINT('Ctrl Pts',(-5.79625977218121,36.6838600942437,-20.013559987233));
#32663=CARTESIAN_POINT('Ctrl Pts',(4.41073962231023,36.3978424103118,-20.3638058382528));
#32664=CARTESIAN_POINT('Ctrl Pts',(13.5580226990369,36.1118247263799,-15.8214800591791));
#32665=CARTESIAN_POINT('Ctrl Pts',(19.4478793562769,35.825807042448,-7.47791403906704));
#32666=CARTESIAN_POINT('Ctrl Pts',(20.665223686585,35.5397893585161,2.66228265784318));
#32667=CARTESIAN_POINT('Ctrl Pts',(16.9175777143245,35.2537716745842,12.1628432073588));
#32668=CARTESIAN_POINT('Ctrl Pts',(9.10534616004098,34.9677539906524,18.7411825973328));
#32669=CARTESIAN_POINT('Ctrl Pts',(-0.894522231509686,34.6817363067204,
20.8167954954961));
#32670=CARTESIAN_POINT('Ctrl Pts',(-10.6794689684672,34.3957186227886,17.8910094335422));
#32671=CARTESIAN_POINT('Ctrl Pts',(-17.8985962932162,34.1097009388567,10.6667474228629));
#32672=CARTESIAN_POINT('Ctrl Pts',(-20.8174176094417,33.8236832549249,0.879739869917406));
#32673=CARTESIAN_POINT('Ctrl Pts',(-18.7347260323576,33.5376655709929,-9.11868850614119));
#32674=CARTESIAN_POINT('Ctrl Pts',(-12.1507776987356,33.2516478870611,-16.9261650789921));
#32675=CARTESIAN_POINT('Ctrl Pts',(-2.64767512734078,32.9656302031292,-20.6672153091488));
#32676=CARTESIAN_POINT('Ctrl Pts',(7.49189270503917,32.6796125191973,-19.4423502612674));
#32677=CARTESIAN_POINT('Ctrl Pts',(15.8307887083071,32.3935948352654,-13.547197419082));
#32678=CARTESIAN_POINT('Ctrl Pts',(20.3676300886108,32.1075771513335,-4.39538596690554));
#32679=CARTESIAN_POINT('Ctrl Pts',(20.1272377066867,31.9168986953789,2.40694049524253));
#32680=CARTESIAN_POINT('Ctrl Pts',(19.2065928203126,31.8215594674016,5.57734634344296));
#32681=CARTESIAN_POINT('Origin',(-19.0454181712629,48.1947079149118,-2.22769507657988E-5));
#32682=CARTESIAN_POINT('Origin',(19.0454409525237,46.380248729246,1.43633471682924E-5));
#32683=CARTESIAN_POINT('Ctrl Pts',(4.55156817900642,52.0839261505311,19.0690691497194));
#32684=CARTESIAN_POINT('Ctrl Pts',(1.40386317387558,51.9885869225538,19.8203902459809));
#32685=CARTESIAN_POINT('Ctrl Pts',(-5.26763185562588,51.7979084665993,19.7337571402889));
#32686=CARTESIAN_POINT('Ctrl Pts',(-14.0133545070679,51.5118907826674,14.8585471880017));
#32687=CARTESIAN_POINT('Ctrl Pts',(-19.3905261350575,51.2258730987355,6.41492866250848));
#32688=CARTESIAN_POINT('Ctrl Pts',(-20.109810062967,50.9398554148036,-3.57064039432099));
#32689=CARTESIAN_POINT('Ctrl Pts',(-15.9971253214867,50.6538377308717,-12.6979801411406));
#32690=CARTESIAN_POINT('Ctrl Pts',(-8.04121094733082,50.3678200469398,-18.7747028127674));
#32691=CARTESIAN_POINT('Ctrl Pts',(1.84677603407831,50.0818023630081,-20.3405604525939));
#32692=CARTESIAN_POINT('Ctrl Pts',(11.2910070038031,49.795784679076,-17.0194758109046));
#32693=CARTESIAN_POINT('Ctrl Pts',(18.0225073459559,49.5097669951442,-9.60930018931658));
#32694=CARTESIAN_POINT('Ctrl Pts',(20.423939085836,49.2237493112122,0.109577567659922));
#32695=CARTESIAN_POINT('Ctrl Pts',(17.91835844271,48.9377316272804,9.80213398145383));
#32696=CARTESIAN_POINT('Ctrl Pts',(11.1077417659072,48.6517139433485,17.1396444529813));
#32697=CARTESIAN_POINT('Ctrl Pts',(1.6284006118405,48.3656962594167,20.3592160411455));
#32698=CARTESIAN_POINT('Ctrl Pts',(-8.24217799068105,48.0796785754847,18.6873181477502));
#32699=CARTESIAN_POINT('Ctrl Pts',(-16.1325052533497,47.7936608915529,12.5256390151496));
#32700=CARTESIAN_POINT('Ctrl Pts',(-20.146865906276,47.5076432076209,3.35457211097593));
#32701=CARTESIAN_POINT('Ctrl Pts',(-19.3207765349344,47.2216255236891,-6.62245819279375));
#32702=CARTESIAN_POINT('Ctrl Pts',(-13.8527120492735,46.9356078397572,-15.0083885959309));
#32703=CARTESIAN_POINT('Ctrl Pts',(-5.05641975063352,46.6495901558253,-19.7884304130578));
#32704=CARTESIAN_POINT('Ctrl Pts',(4.95471888809429,46.3635724718934,-19.8141393912687));
#32705=CARTESIAN_POINT('Ctrl Pts',(13.7754456472592,46.0775547879615,-15.0793387209722));
#32706=CARTESIAN_POINT('Ctrl Pts',(19.2865085037628,45.7915371040297,-6.72160313945593));
#32707=CARTESIAN_POINT('Ctrl Pts',(20.1638293709693,45.5055194200977,3.25105277532722));
#32708=CARTESIAN_POINT('Ctrl Pts',(16.1966247061302,45.2195017361659,12.4426165722584));
#32709=CARTESIAN_POINT('Ctrl Pts',(8.33804799799026,44.9334840522339,18.6447395966312));
#32710=CARTESIAN_POINT('Ctrl Pts',(-1.52381318889717,44.6474663683021,20.3673108781014));
#32711=CARTESIAN_POINT('Ctrl Pts',(-11.0195657480682,44.3614486843702,17.1964685259715));
#32712=CARTESIAN_POINT('Ctrl Pts',(-17.8677771767197,44.0754310004384,9.89403344465002));
#32713=CARTESIAN_POINT('Ctrl Pts',(-20.4231084620833,43.7894133165064,0.21447560816814));
#32714=CARTESIAN_POINT('Ctrl Pts',(-18.071620286179,43.5033956325746,-9.51661175381702));
#32715=CARTESIAN_POINT('Ctrl Pts',(-11.3782769866108,43.2173779486426,-16.9612550200911));
#32716=CARTESIAN_POINT('Ctrl Pts',(-1.9512092367546,42.9313602647108,-20.3308175328751));
#32717=CARTESIAN_POINT('Ctrl Pts',(7.94465254970708,42.6453425807789,-18.8157342377349));
#32718=CARTESIAN_POINT('Ctrl Pts',(15.9317463434604,42.359324896847,-12.7800163336468));
#32719=CARTESIAN_POINT('Ctrl Pts',(20.0911072945169,42.0733072129151,-3.67379459426543));
#32720=CARTESIAN_POINT('Ctrl Pts',(19.4234147901971,41.7872895289832,6.31508645456209));
#32721=CARTESIAN_POINT('Ctrl Pts',(14.0890874357509,41.5012718450514,14.7867161421463));
#32722=CARTESIAN_POINT('Ctrl Pts',(5.36974116756858,41.2152541611194,19.7057158924501));
#32723=CARTESIAN_POINT('Ctrl Pts',(-4.63972949631883,40.9292364771876,19.8902556354018));
#32724=CARTESIAN_POINT('Ctrl Pts',(-13.5344670611836,40.6432187932557,15.2959981828706));
#32725=CARTESIAN_POINT('Ctrl Pts',(-19.1774378101796,40.3572011093238,7.02675160207981));
#32726=CARTESIAN_POINT('Ctrl Pts',(-20.2128716977236,40.0711834253919,-2.93072973370433));
#32727=CARTESIAN_POINT('Ctrl Pts',(-16.391997232456,39.78516574146,-12.1840791926085));
#32728=CARTESIAN_POINT('Ctrl Pts',(-8.63281087021374,39.4991480575282,-18.5101036064048));
#32729=CARTESIAN_POINT('Ctrl Pts',(1.20047917033355,39.2131303735962,-20.388923679344));
#32730=CARTESIAN_POINT('Ctrl Pts',(10.7453442354663,38.9271126896644,-17.3691374656916));
#32731=CARTESIAN_POINT('Ctrl Pts',(17.7085521395347,38.6410950057324,-10.1762733926574));
#32732=CARTESIAN_POINT('Ctrl Pts',(20.417135022562,38.3550773218006,-0.538476100078764));
#32733=CARTESIAN_POINT('Ctrl Pts',(18.2203336122712,38.0690596378687,9.22869449600101));
#32734=CARTESIAN_POINT('Ctrl Pts',(11.6459474807784,37.7830419539368,16.7785954808624));
#32735=CARTESIAN_POINT('Ctrl Pts',(2.27352686579039,37.4970242700049,20.2973011664126));
#32736=CARTESIAN_POINT('Ctrl Pts',(-7.64512724273414,37.211006586073,18.9394136253598));
#32737=CARTESIAN_POINT('Ctrl Pts',(-15.7269767710525,36.9249889021412,13.0311764889123));
#32738=CARTESIAN_POINT('Ctrl Pts',(-20.0302910299972,36.6389712182093,3.99209222467112));
#32739=CARTESIAN_POINT('Ctrl Pts',(-19.5211634351657,36.3529535342774,-6.00612496078596));
#32740=CARTESIAN_POINT('Ctrl Pts',(-14.3219160862035,36.0669358503455,-14.5613213338043));
#32741=CARTESIAN_POINT('Ctrl Pts',(-5.68171080823791,35.7809181664136,-19.6180406952307));
#32742=CARTESIAN_POINT('Ctrl Pts',(4.32357209120954,35.4949004824817,-19.9613647896459));
#32743=CARTESIAN_POINT('Ctrl Pts',(13.2900813861324,35.2088827985499,-15.5088070217271));
#32744=CARTESIAN_POINT('Ctrl Pts',(19.0635393648486,34.922865114618,-7.33013127236921));
#32745=CARTESIAN_POINT('Ctrl Pts',(20.2568258479795,34.6368474306861,2.60966912218976));
#32746=CARTESIAN_POINT('Ctrl Pts',(16.5832429750661,34.3508297467542,11.9224742206728));
#32747=CARTESIAN_POINT('Ctrl Pts',(8.92540115930387,34.0648120628223,18.3708087469579));
#32748=CARTESIAN_POINT('Ctrl Pts',(-0.876844177234845,33.7787943788904,
20.4054022090749));
#32749=CARTESIAN_POINT('Ctrl Pts',(-10.4684152624767,33.4927766949586,17.5374371860823));
#32750=CARTESIAN_POINT('Ctrl Pts',(-17.5448741099442,33.2067590110266,10.4559451272518));
#32751=CARTESIAN_POINT('Ctrl Pts',(-20.4060120284528,32.9207413270948,0.862353953033173));
#32752=CARTESIAN_POINT('Ctrl Pts',(-18.3644797802715,32.6347236431628,-8.93847982641409));
#32753=CARTESIAN_POINT('Ctrl Pts',(-11.9106471574553,32.348705959231,-16.5916606313761));
#32754=CARTESIAN_POINT('Ctrl Pts',(-2.59535027396708,32.0626882752991,-20.2587781109716));
#32755=CARTESIAN_POINT('Ctrl Pts',(7.34383368403819,31.7766705913672,-19.058119538942));
#32756=CARTESIAN_POINT('Ctrl Pts',(15.5179317080661,31.4906529074353,-13.2794700414826));
#32757=CARTESIAN_POINT('Ctrl Pts',(19.9651134630054,31.2046352235034,-4.30852186342688));
#32758=CARTESIAN_POINT('Ctrl Pts',(19.7294718512972,31.0139567675488,2.35937317582622));
#32759=CARTESIAN_POINT('Ctrl Pts',(18.8270212698782,30.9186175395716,5.46712367049435));
#32760=CARTESIAN_POINT('Ctrl Pts',(4.60923435629799,52.313275088588,19.3106650742724));
#32761=CARTESIAN_POINT('Ctrl Pts',(1.42140964199903,52.2179358606107,20.0715622851394));
#32762=CARTESIAN_POINT('Ctrl Pts',(-5.3342307947514,52.0272574046561,19.9837760568258));
#32763=CARTESIAN_POINT('Ctrl Pts',(-14.190981867487,51.7412397207243,15.0468256318232));
#32764=CARTESIAN_POINT('Ctrl Pts',(-19.6361839598957,51.4552220367923,6.49620529139758));
#32765=CARTESIAN_POINT('Ctrl Pts',(-20.3646324410074,51.1692043528605,-3.61588040599348));
#32766=CARTESIAN_POINT('Ctrl Pts',(-16.1998117180585,50.8831866689286,-12.8588737652914));
#32767=CARTESIAN_POINT('Ctrl Pts',(-8.14310299738938,50.5971689849967,-19.0125909051015));
#32768=CARTESIAN_POINT('Ctrl Pts',(1.87017811024738,50.3111513010649,-20.5982900133601));
#32769=CARTESIAN_POINT('Ctrl Pts',(11.4340709623178,50.0251336171329,-17.235124412677));
#32770=CARTESIAN_POINT('Ctrl Pts',(18.2508657548759,49.7391159332011,-9.73105687820332));
#32771=CARTESIAN_POINT('Ctrl Pts',(20.6827245300519,49.4530982492691,0.110966032420574));
#32772=CARTESIAN_POINT('Ctrl Pts',(18.1453968130291,49.1670805653373,9.92633391128457));
#32773=CARTESIAN_POINT('Ctrl Pts',(11.248484620145,48.8810628814053,17.3568158445151));
#32774=CARTESIAN_POINT('Ctrl Pts',(1.64903362932953,48.5950451974735,20.6171816601049));
#32775=CARTESIAN_POINT('Ctrl Pts',(-8.34661221470083,48.3090275135415,18.9240996489097));
#32776=CARTESIAN_POINT('Ctrl Pts',(-16.3369154626805,48.0230098296098,12.6843476929233));
#32777=CARTESIAN_POINT('Ctrl Pts',(-20.4021409084667,47.7369921456778,3.3970769057906));
#32778=CARTESIAN_POINT('Ctrl Pts',(-19.5655843959571,47.450974461746,-6.70636940836699));
#32779=CARTESIAN_POINT('Ctrl Pts',(-14.0282356805038,47.1649567778141,-15.198555462746));
#32780=CARTESIAN_POINT('Ctrl Pts',(-5.12048815398124,46.8789390938822,-20.0391637806722));
#32781=CARTESIAN_POINT('Ctrl Pts',(5.01749867006038,46.5929214099502,-20.0651985096483));
#32782=CARTESIAN_POINT('Ctrl Pts',(13.9499902577696,46.3069037260184,-15.2704045760801));
#32783=CARTESIAN_POINT('Ctrl Pts',(19.5308821667016,46.0208860420865,-6.80677059109415));
#32784=CARTESIAN_POINT('Ctrl Pts',(20.419319308055,45.7348683581546,3.29224590652976));
#32785=CARTESIAN_POINT('Ctrl Pts',(16.4018473625101,45.4488506742228,12.600273298388));
#32786=CARTESIAN_POINT('Ctrl Pts',(8.44369694587228,45.1628329902908,18.8809815950255));
#32787=CARTESIAN_POINT('Ctrl Pts',(-1.54312097655162,44.8768153063589,20.6253790693391));
#32788=CARTESIAN_POINT('Ctrl Pts',(-11.1591914167585,44.5907976224271,17.4143599086245));
#32789=CARTESIAN_POINT('Ctrl Pts',(-18.0941745133656,44.3047799384952,10.019397825367));
#32790=CARTESIAN_POINT('Ctrl Pts',(-20.6818836480555,44.0187622545633,0.217193165365256));
#32791=CARTESIAN_POINT('Ctrl Pts',(-18.3006004587649,43.7327445706314,-9.63719393556454));
#32792=CARTESIAN_POINT('Ctrl Pts',(-11.5224477796478,43.4467268866995,-17.1761660817597));
#32793=CARTESIAN_POINT('Ctrl Pts',(-1.97593243371806,43.1607092027676,-20.5884233276939));
#32794=CARTESIAN_POINT('Ctrl Pts',(8.04531689984053,42.8746915188358,-19.0541428588136));
#32795=CARTESIAN_POINT('Ctrl Pts',(16.1336128042176,42.5886738349039,-12.9419481526749));
#32796=CARTESIAN_POINT('Ctrl Pts',(20.3456757915795,42.302656150972,-3.72034416242357));
#32797=CARTESIAN_POINT('Ctrl Pts',(19.6695231523934,42.0166384670401,6.39510305314928));
#32798=CARTESIAN_POINT('Ctrl Pts',(14.26760610876,41.7306207831082,14.9740742628123));
#32799=CARTESIAN_POINT('Ctrl Pts',(5.43777957474068,41.4446030991762,19.9554012086821));
#32800=CARTESIAN_POINT('Ctrl Pts',(-4.69851814083406,41.1585854152445,20.1422792003088));
#32801=CARTESIAN_POINT('Ctrl Pts',(-13.7059583029455,40.8725677313126,15.4898092661227));
#32802=CARTESIAN_POINT('Ctrl Pts',(-19.4204294705835,40.5865500473807,7.11578549993084));
#32803=CARTESIAN_POINT('Ctrl Pts',(-20.4689830356394,40.3005323634488,-2.96786414609239));
#32804=CARTESIAN_POINT('Ctrl Pts',(-16.5996953965318,40.0145146795168,-12.3384600678228));
#32805=CARTESIAN_POINT('Ctrl Pts',(-8.74219467153636,39.7284969955851,-18.7446396718633));
#32806=CARTESIAN_POINT('Ctrl Pts',(1.21569008796316,39.4424793116531,-20.6472657200129));
#32807=CARTESIAN_POINT('Ctrl Pts',(10.8814953242215,39.1564616277213,-17.5892166855732));
#32808=CARTESIAN_POINT('Ctrl Pts',(17.9329319826774,38.8704439437893,-10.3052139525403));
#32809=CARTESIAN_POINT('Ctrl Pts',(20.6758345208446,38.5844262598575,-0.545298971987948));
#32810=CARTESIAN_POINT('Ctrl Pts',(18.451198087565,38.2984085759256,9.34562856306971));
#32811=CARTESIAN_POINT('Ctrl Pts',(11.793509847733,38.0123908919937,16.9911921173464));
#32812=CARTESIAN_POINT('Ctrl Pts',(2.30233405439576,37.7263732080618,20.5544822852666));
#32813=CARTESIAN_POINT('Ctrl Pts',(-7.74199639599895,37.44035552413,19.179389351429));
#32814=CARTESIAN_POINT('Ctrl Pts',(-15.9262486569561,37.154337840198,13.1962906843491));
#32815=CARTESIAN_POINT('Ctrl Pts',(-20.2840889420504,36.8683201562662,4.04267484799867));
#32816=CARTESIAN_POINT('Ctrl Pts',(-19.7685103417271,36.5823024723342,-6.0822267988541));
#32817=CARTESIAN_POINT('Ctrl Pts',(-14.5033848621901,36.2962847884024,-14.7458235443505));
#32818=CARTESIAN_POINT('Ctrl Pts',(-5.75370209116337,36.0102671044705,-19.8666151028036));
#32819=CARTESIAN_POINT('Ctrl Pts',(4.37835479928523,35.7242494205386,-20.2142893618441));
#32820=CARTESIAN_POINT('Ctrl Pts',(13.4584760874046,35.4382317366067,-15.7053145347202));
#32821=CARTESIAN_POINT('Ctrl Pts',(19.3050878549343,35.1522140526748,-7.42300922118019));
#32822=CARTESIAN_POINT('Ctrl Pts',(20.5134941093801,34.866196368743,2.64273550338604));
#32823=CARTESIAN_POINT('Ctrl Pts',(16.7933643707305,34.5801786848111,12.0735403101961));
#32824=CARTESIAN_POINT('Ctrl Pts',(9.03849225961531,34.2941610008791,18.6035799805702));
#32825=CARTESIAN_POINT('Ctrl Pts',(-0.887954358760974,34.0081433169473,
20.6639527802189));
#32826=CARTESIAN_POINT('Ctrl Pts',(-10.6010575707568,33.7221256330154,17.7596494095697));
#32827=CARTESIAN_POINT('Ctrl Pts',(-17.7671798275457,33.4361079490835,10.5884282718175));
#32828=CARTESIAN_POINT('Ctrl Pts',(-20.6645710089213,33.1500902651516,0.873282689501865));
#32829=CARTESIAN_POINT('Ctrl Pts',(-18.5971698536376,32.8640725812198,-9.05174087045099));
#32830=CARTESIAN_POINT('Ctrl Pts',(-12.0615651246637,32.5780548972879,-16.8018802803657));
#32831=CARTESIAN_POINT('Ctrl Pts',(-2.62823185871129,32.292037213356,-20.5154878778116));
#32832=CARTESIAN_POINT('Ctrl Pts',(7.43687856750896,32.0060195294241,-19.2995658206855));
#32833=CARTESIAN_POINT('Ctrl Pts',(15.7145683040364,31.7200018454921,-13.4477979972788));
#32834=CARTESIAN_POINT('Ctrl Pts',(20.2180568180048,31.4339841615604,-4.36296942058614));
#32835=CARTESIAN_POINT('Ctrl Pts',(19.9795035117042,31.2433057056057,2.38902853946924));
#32836=CARTESIAN_POINT('Ctrl Pts',(19.0655505643373,31.1479664776284,5.53638949503188));
#32837=CARTESIAN_POINT('Ctrl Pts',(4.6433344665599,52.6488242525854,19.4535295409845));
#32838=CARTESIAN_POINT('Ctrl Pts',(1.43191320707129,52.5534850246082,20.2200589766539));
#32839=CARTESIAN_POINT('Ctrl Pts',(-5.37368741639203,52.3628065686536,20.1316204320094));
#32840=CARTESIAN_POINT('Ctrl Pts',(-14.2959741789043,52.0767888847217,15.1581467240551));
#32841=CARTESIAN_POINT('Ctrl Pts',(-19.7814561299901,51.7907712007896,6.54426575199181));
#32842=CARTESIAN_POINT('Ctrl Pts',(-20.515296481871,51.5047535168579,-3.64263155769382));
#32843=CARTESIAN_POINT('Ctrl Pts',(-16.3196619614189,51.218735832926,-12.9540073274939));
#32844=CARTESIAN_POINT('Ctrl Pts',(-8.20334813882407,50.9327181489941,-19.1532512678691));
#32845=CARTESIAN_POINT('Ctrl Pts',(1.88401431318564,50.6467004650623,-20.7506818645458));
#32846=CARTESIAN_POINT('Ctrl Pts',(11.5186633206328,50.3606827811302,-17.3626346120644));
#32847=CARTESIAN_POINT('Ctrl Pts',(18.3858907245644,50.0746650971984,-9.803049926968));
#32848=CARTESIAN_POINT('Ctrl Pts',(20.8357410211397,49.7886474132665,0.111786991798225));
#32849=CARTESIAN_POINT('Ctrl Pts',(18.2796414738821,49.5026297293347,9.99977166833921));
#32850=CARTESIAN_POINT('Ctrl Pts',(11.3317040106639,49.2166120454027,17.4852263593586));
#32851=CARTESIAN_POINT('Ctrl Pts',(1.66123363699401,48.930594361471,20.7697132603888));
#32852=CARTESIAN_POINT('Ctrl Pts',(-8.408362756503,48.6445766775389,19.0641053615459));
#32853=CARTESIAN_POINT('Ctrl Pts',(-16.4577804720501,48.3585589936072,12.7781899981415));
#32854=CARTESIAN_POINT('Ctrl Pts',(-20.553081578388,48.0725413096752,3.42220941841061));
#32855=CARTESIAN_POINT('Ctrl Pts',(-19.710335989574,47.7865236257433,-6.75598498031409));
#32856=CARTESIAN_POINT('Ctrl Pts',(-14.1320204401035,47.5005059418115,-15.3109985710565));
#32857=CARTESIAN_POINT('Ctrl Pts',(-5.1583709386407,47.2144882578795,-20.1874190454035));
#32858=CARTESIAN_POINT('Ctrl Pts',(5.05461951010486,46.9284705739476,-20.2136463864846));
#32859=CARTESIAN_POINT('Ctrl Pts',(14.0531961360877,46.6424528900157,-15.3833792439713));
#32860=CARTESIAN_POINT('Ctrl Pts',(19.6753770237529,46.356435206084,-6.85712895868651));
#32861=CARTESIAN_POINT('Ctrl Pts',(20.5703870683037,46.0704175221519,3.31660285045001));
#32862=CARTESIAN_POINT('Ctrl Pts',(16.5231927564269,45.7843998382201,12.6934935980941));
#32863=CARTESIAN_POINT('Ctrl Pts',(8.50616574645179,45.4983821542881,19.0206683082697));
#32864=CARTESIAN_POINT('Ctrl Pts',(-1.55453741145846,45.2123644703564,20.7779713165753));
#32865=CARTESIAN_POINT('Ctrl Pts',(-11.2417501949461,44.9263467864244,17.5431961498254));
#32866=CARTESIAN_POINT('Ctrl Pts',(-18.2280402106503,44.6403291024926,10.0935240959672));
#32867=CARTESIAN_POINT('Ctrl Pts',(-20.834893931761,44.3543114185606,0.218800020350854));
#32868=CARTESIAN_POINT('Ctrl Pts',(-18.4359933521701,44.0682937346288,-9.70849255629461));
#32869=CARTESIAN_POINT('Ctrl Pts',(-11.6076940286717,43.7822760506969,-17.3032400992846));
#32870=CARTESIAN_POINT('Ctrl Pts',(-1.99055092724658,43.4962583667649,-20.7407421661533));
#32871=CARTESIAN_POINT('Ctrl Pts',(8.10483837488091,43.2102406828331,-19.195110666882));
#32872=CARTESIAN_POINT('Ctrl Pts',(16.2529737248367,42.9242229989011,-13.0376962572597));
#32873=CARTESIAN_POINT('Ctrl Pts',(20.496198716765,42.6382053149692,-3.74786829540204));
#32874=CARTESIAN_POINT('Ctrl Pts',(19.8150437137269,42.3521876310375,6.4424157906707));
#32875=CARTESIAN_POINT('Ctrl Pts',(14.3731617968033,42.0661699471056,15.0848565972537));
#32876=CARTESIAN_POINT('Ctrl Pts',(5.47800976893472,41.7801522631737,20.1030367747822));
#32877=CARTESIAN_POINT('Ctrl Pts',(-4.73327907489395,41.4941345792416,20.2912973413719));
#32878=CARTESIAN_POINT('Ctrl Pts',(-13.807358765499,41.2081168953098,15.6044071504684));
#32879=CARTESIAN_POINT('Ctrl Pts',(-19.564107168106,40.9220992113781,7.16843004511154));
#32880=CARTESIAN_POINT('Ctrl Pts',(-20.6204182218509,40.6360815274461,-2.98982122421547));
#32881=CARTESIAN_POINT('Ctrl Pts',(-16.7225045248139,40.3500638435143,-12.4297434009849));
#32882=CARTESIAN_POINT('Ctrl Pts',(-8.80687184067929,40.0640461595823,-18.8833176899277));
#32883=CARTESIAN_POINT('Ctrl Pts',(1.22468409878069,39.7780284756505,-20.8000198907318));
#32884=CARTESIAN_POINT('Ctrl Pts',(10.9619996300687,39.4920107917186,-17.7193465654729));
#32885=CARTESIAN_POINT('Ctrl Pts',(18.0656047632149,39.2059931077867,-10.3814547697385));
#32886=CARTESIAN_POINT('Ctrl Pts',(20.8288000514375,38.9199754238547,-0.549333244292764));
#32887=CARTESIAN_POINT('Ctrl Pts',(18.5877051437947,38.6339577399229,9.41477010269855));
#32888=CARTESIAN_POINT('Ctrl Pts',(11.8807614887535,38.3479400559911,17.1168976464266));
#32889=CARTESIAN_POINT('Ctrl Pts',(2.31936735720492,38.0619223720591,20.7065500185276));
#32890=CARTESIAN_POINT('Ctrl Pts',(-7.79927382223073,37.7759046881273,19.3212837676162));
#32891=CARTESIAN_POINT('Ctrl Pts',(-16.0440754403797,37.4898870041954,13.2939204851919));
#32892=CARTESIAN_POINT('Ctrl Pts',(-20.4341562307215,37.2038693202635,4.0725836723432));
#32893=CARTESIAN_POINT('Ctrl Pts',(-19.9147632376144,36.9178516363316,-6.12722479146131));
#32894=CARTESIAN_POINT('Ctrl Pts',(-14.6106849065186,36.6318339523998,-14.8549172170303));
#32895=CARTESIAN_POINT('Ctrl Pts',(-5.79626956735407,36.3458162684678,-20.0135938046791));
#32896=CARTESIAN_POINT('Ctrl Pts',(4.41074707661757,36.059798584536,-20.3638402541721));
#32897=CARTESIAN_POINT('Ctrl Pts',(13.5580456081342,35.7737809006042,-15.821506786098));
#32898=CARTESIAN_POINT('Ctrl Pts',(19.447912223518,35.4877632166722,-7.47792669310229));
#32899=CARTESIAN_POINT('Ctrl Pts',(20.6652586004618,35.2017455327402,2.66228719177547));
#32900=CARTESIAN_POINT('Ctrl Pts',(16.917606316216,34.9157278488084,12.162863690465));
#32901=CARTESIAN_POINT('Ctrl Pts',(9.10536151874468,34.6297101648764,18.7412144069043));
#32902=CARTESIAN_POINT('Ctrl Pts',(-0.894523687493756,34.3436924809447,
20.8168303928348));
#32903=CARTESIAN_POINT('Ctrl Pts',(-10.6794871260928,34.0576747970126,17.8910402249245));
#32904=CARTESIAN_POINT('Ctrl Pts',(-17.8986263171185,33.7716571130809,10.6667643325565));
#32905=CARTESIAN_POINT('Ctrl Pts',(-20.8174532304556,33.4856394291489,0.879743584048331));
#32906=CARTESIAN_POINT('Ctrl Pts',(-18.7347568063221,33.1996217452171,-9.11870836384422));
#32907=CARTESIAN_POINT('Ctrl Pts',(-12.1507999984106,32.9136040612852,-16.9261847967692));
#32908=CARTESIAN_POINT('Ctrl Pts',(-2.64767607203343,32.6275863773534,-20.6672679815633));
#32909=CARTESIAN_POINT('Ctrl Pts',(7.49189830497743,32.3415686934214,-19.44234761142));
#32910=CARTESIAN_POINT('Ctrl Pts',(15.8308297097864,32.0555510094895,-13.5472919999394));
#32911=CARTESIAN_POINT('Ctrl Pts',(20.3676341065211,31.7695333255577,-4.395240445125));
#32912=CARTESIAN_POINT('Ctrl Pts',(20.1273197245521,31.5788548696031,2.40669091442885));
#32913=CARTESIAN_POINT('Ctrl Pts',(19.2066016210188,31.4835156416258,5.57734889905428));
#32914=CARTESIAN_POINT('Ctrl Pts',(4.64333233882617,52.9868997187131,19.4535206267158));
#32915=CARTESIAN_POINT('Ctrl Pts',(1.43216648116479,52.8915604907358,20.2199891008971));
#32916=CARTESIAN_POINT('Ctrl Pts',(-5.3738325880653,52.7008820347812,20.1316093907822));
#32917=CARTESIAN_POINT('Ctrl Pts',(-14.2958777196675,52.4148643508494,15.1581103347422));
#32918=CARTESIAN_POINT('Ctrl Pts',(-19.7814585069655,52.1288466669174,6.54426003022785));
#32919=CARTESIAN_POINT('Ctrl Pts',(-20.5152439120491,51.8428289829856,-3.64262807024773));
#32920=CARTESIAN_POINT('Ctrl Pts',(-16.3196433421291,51.5568112990537,-12.9539840997473));
#32921=CARTESIAN_POINT('Ctrl Pts',(-8.20332978885518,51.2707936151218,-19.1532195683026));
#32922=CARTESIAN_POINT('Ctrl Pts',(1.88400888274323,50.9847759311899,-20.7506464615819));
#32923=CARTESIAN_POINT('Ctrl Pts',(11.5186449793117,50.698758247258,-17.3626054374199));
#32924=CARTESIAN_POINT('Ctrl Pts',(18.3858590896886,50.4127405633261,-9.80303327612758));
#32925=CARTESIAN_POINT('Ctrl Pts',(20.8357060913823,50.1267228793942,0.111786760834547));
#32926=CARTESIAN_POINT('Ctrl Pts',(18.2796104405989,49.8407051954624,9.9997547900709));
#32927=CARTESIAN_POINT('Ctrl Pts',(11.3316849311287,49.5546875115305,17.4851967992941));
#32928=CARTESIAN_POINT('Ctrl Pts',(1.66123079414953,49.2686698275986,20.7696781654583));
#32929=CARTESIAN_POINT('Ctrl Pts',(-8.40834852888565,48.9826521436667,19.0640731411211));
#32930=CARTESIAN_POINT('Ctrl Pts',(-16.4577526677592,48.6966344597348,12.7781684046968));
#32931=CARTESIAN_POINT('Ctrl Pts',(-20.5530468398347,48.410616775803,3.42220363431386));
#32932=CARTESIAN_POINT('Ctrl Pts',(-19.7103026819074,48.124599091871,-6.75597356256483));
#32933=CARTESIAN_POINT('Ctrl Pts',(-14.1319965562868,47.8385814079392,-15.310972696082));
#32934=CARTESIAN_POINT('Ctrl Pts',(-5.15836222170245,47.5525637240072,-20.1873849291714));
#32935=CARTESIAN_POINT('Ctrl Pts',(5.05461096822485,47.2665460400754,-20.2136122260538));
#32936=CARTESIAN_POINT('Ctrl Pts',(14.0531723864566,46.9805283561435,-15.3833532464886));
#32937=CARTESIAN_POINT('Ctrl Pts',(19.6753437730101,46.6945106722116,-6.85711737034918));
#32938=CARTESIAN_POINT('Ctrl Pts',(20.5703523049149,46.4084929882797,3.31659724549325));
#32939=CARTESIAN_POINT('Ctrl Pts',(16.5231648327309,46.1224753043479,12.6934721464578));
#32940=CARTESIAN_POINT('Ctrl Pts',(8.50615137127118,45.8364576204159,19.0206361638967));
#32941=CARTESIAN_POINT('Ctrl Pts',(-1.55453478433119,45.5504399364841,20.7779362024095));
#32942=CARTESIAN_POINT('Ctrl Pts',(-11.2417311967185,45.2644222525522,17.5431665023362));
#32943=CARTESIAN_POINT('Ctrl Pts',(-18.2280094057934,44.9784045686203,10.0935070382059));
#32944=CARTESIAN_POINT('Ctrl Pts',(-20.8348587213991,44.6923868846884,0.218799650585293));
#32945=CARTESIAN_POINT('Ctrl Pts',(-18.4359621958792,44.4063692007565,-9.70847614922559));
#32946=CARTESIAN_POINT('Ctrl Pts',(-11.6076744120077,44.1203515168246,-17.303210857314));
#32947=CARTESIAN_POINT('Ctrl Pts',(-1.99054756327353,43.8343338328928,-20.7407071149044));
#32948=CARTESIAN_POINT('Ctrl Pts',(8.1048246779406,43.5483161489609,-19.1950782277054));
#32949=CARTESIAN_POINT('Ctrl Pts',(16.2529462577854,43.2622984650289,-13.0376742239336));
#32950=CARTESIAN_POINT('Ctrl Pts',(20.4961640787874,42.9762807810971,-3.74786196161405));
#32951=CARTESIAN_POINT('Ctrl Pts',(19.8150102268814,42.6902630971652,6.44240490317606));
#32952=CARTESIAN_POINT('Ctrl Pts',(14.3731375065793,42.4042454132334,15.0848311042865));
#32953=CARTESIAN_POINT('Ctrl Pts',(5.47800051125807,42.1182277293014,20.103002801237));
#32954=CARTESIAN_POINT('Ctrl Pts',(-4.73327107579048,41.8322100453696,20.2912630496716));
#32955=CARTESIAN_POINT('Ctrl Pts',(-13.8073354314656,41.5461923614377,15.6043807794759));
#32956=CARTESIAN_POINT('Ctrl Pts',(-19.5640741053358,41.2601746775058,7.16841793067399));
#32957=CARTESIAN_POINT('Ctrl Pts',(-20.6203833739459,40.9741569935739,-2.98981617150481));
#32958=CARTESIAN_POINT('Ctrl Pts',(-16.7224762642694,40.688139309642,-12.4297223950817));
#32959=CARTESIAN_POINT('Ctrl Pts',(-8.80685695732302,40.4021216257101,-18.8832857776717));
#32960=CARTESIAN_POINT('Ctrl Pts',(1.22468202910041,40.1161039417782,-20.7999847393059));
#32961=CARTESIAN_POINT('Ctrl Pts',(10.9619811046091,39.8300862578464,-17.7193166202932));
#32962=CARTESIAN_POINT('Ctrl Pts',(18.0655742328707,39.5440685739144,-10.3814372253851));
#32963=CARTESIAN_POINT('Ctrl Pts',(20.8287648513725,39.2580508899826,-0.549332315931246));
#32964=CARTESIAN_POINT('Ctrl Pts',(18.5876737311173,38.9720332060507,9.41475419200315));
#32965=CARTESIAN_POINT('Ctrl Pts',(11.88074141061,38.6860155221188,17.1168687193867));
#32966=CARTESIAN_POINT('Ctrl Pts',(2.31936343754871,38.3999978381869,20.7065150250276));
#32967=CARTESIAN_POINT('Ctrl Pts',(-7.79926064169942,38.113980154255,19.3212511152799));
#32968=CARTESIAN_POINT('Ctrl Pts',(-16.044048326333,37.8279624703231,13.2938980187156));
#32969=CARTESIAN_POINT('Ctrl Pts',(-20.4341216976491,37.5419447863913,4.07257679007277));
#32970=CARTESIAN_POINT('Ctrl Pts',(-19.9147295821358,37.2559271024593,-6.12721443718367));
#32971=CARTESIAN_POINT('Ctrl Pts',(-14.6106602151074,36.9699094185275,-14.8548921115486));
#32972=CARTESIAN_POINT('Ctrl Pts',(-5.79625977138872,36.6838917345955,-20.0135599844971));
#32973=CARTESIAN_POINT('Ctrl Pts',(4.41073962170713,36.3978740506637,-20.3638058354683));
#32974=CARTESIAN_POINT('Ctrl Pts',(13.5580226971835,36.1118563667318,-15.8214800570168));
#32975=CARTESIAN_POINT('Ctrl Pts',(19.4478793536177,35.8258386827999,-7.47791403804305));
#32976=CARTESIAN_POINT('Ctrl Pts',(20.6652236837604,35.539820998868,2.66228265747591));
#32977=CARTESIAN_POINT('Ctrl Pts',(16.9175777120103,35.2538033149361,12.1628432057025));
#32978=CARTESIAN_POINT('Ctrl Pts',(9.10534615879872,34.9677856310043,18.7411825947574));
#32979=CARTESIAN_POINT('Ctrl Pts',(-0.894522231392595,34.6817679470723,
20.8167954926763));
#32980=CARTESIAN_POINT('Ctrl Pts',(-10.6794689669967,34.3957502631405,17.8910094310439));
#32981=CARTESIAN_POINT('Ctrl Pts',(-17.8985962907899,34.1097325792086,10.666747421509));
#32982=CARTESIAN_POINT('Ctrl Pts',(-20.8174176065541,33.8237148952768,0.879739869588647));
#32983=CARTESIAN_POINT('Ctrl Pts',(-18.7347260298791,33.5376972113448,-9.11868850447815));
#32984=CARTESIAN_POINT('Ctrl Pts',(-12.1507776969091,33.251679527413,-16.9261650775096));
#32985=CARTESIAN_POINT('Ctrl Pts',(-2.64767512730913,32.965661843481,-20.667215304662));
#32986=CARTESIAN_POINT('Ctrl Pts',(7.4918927046757,32.6796441595492,-19.4423502619323));
#32987=CARTESIAN_POINT('Ctrl Pts',(15.8307887048091,32.3936264756173,-13.5471974105202));
#32988=CARTESIAN_POINT('Ctrl Pts',(20.3676300886714,32.1076087916854,-4.39538598061994));
#32989=CARTESIAN_POINT('Ctrl Pts',(20.1272376994418,31.9169303357308,2.40694051865374));
#32990=CARTESIAN_POINT('Ctrl Pts',(19.2065928199008,31.8215911077535,5.57734634332337));
#32991=CARTESIAN_POINT('Origin',(-19.0478382362992,44.5657349025801,1.49863417806449E-5));
#32992=CARTESIAN_POINT('Origin',(19.0451553014364,42.7512205766446,1.76235524357149E-5));
#32993=CARTESIAN_POINT('Ctrl Pts',(4.55156817900642,52.0839261505311,19.0690691497194));
#32994=CARTESIAN_POINT('Ctrl Pts',(1.40386317387558,51.9885869225538,19.8203902459809));
#32995=CARTESIAN_POINT('Ctrl Pts',(-5.26763185562588,51.7979084665993,19.7337571402889));
#32996=CARTESIAN_POINT('Ctrl Pts',(-14.0133545070679,51.5118907826674,14.8585471880017));
#32997=CARTESIAN_POINT('Ctrl Pts',(-19.3905261350575,51.2258730987355,6.41492866250848));
#32998=CARTESIAN_POINT('Ctrl Pts',(-20.109810062967,50.9398554148036,-3.57064039432099));
#32999=CARTESIAN_POINT('Ctrl Pts',(-15.9971253214867,50.6538377308717,-12.6979801411406));
#33000=CARTESIAN_POINT('Ctrl Pts',(-8.04121094733082,50.3678200469398,-18.7747028127674));
#33001=CARTESIAN_POINT('Ctrl Pts',(1.84677603407831,50.0818023630081,-20.3405604525939));
#33002=CARTESIAN_POINT('Ctrl Pts',(11.2910070038031,49.795784679076,-17.0194758109046));
#33003=CARTESIAN_POINT('Ctrl Pts',(18.0225073459559,49.5097669951442,-9.60930018931658));
#33004=CARTESIAN_POINT('Ctrl Pts',(20.423939085836,49.2237493112122,0.109577567659922));
#33005=CARTESIAN_POINT('Ctrl Pts',(17.91835844271,48.9377316272804,9.80213398145383));
#33006=CARTESIAN_POINT('Ctrl Pts',(11.1077417659072,48.6517139433485,17.1396444529813));
#33007=CARTESIAN_POINT('Ctrl Pts',(1.6284006118405,48.3656962594167,20.3592160411455));
#33008=CARTESIAN_POINT('Ctrl Pts',(-8.24217799068105,48.0796785754847,18.6873181477502));
#33009=CARTESIAN_POINT('Ctrl Pts',(-16.1325052533497,47.7936608915529,12.5256390151496));
#33010=CARTESIAN_POINT('Ctrl Pts',(-20.146865906276,47.5076432076209,3.35457211097593));
#33011=CARTESIAN_POINT('Ctrl Pts',(-19.3207765349344,47.2216255236891,-6.62245819279375));
#33012=CARTESIAN_POINT('Ctrl Pts',(-13.8527120492735,46.9356078397572,-15.0083885959309));
#33013=CARTESIAN_POINT('Ctrl Pts',(-5.05641975063352,46.6495901558253,-19.7884304130578));
#33014=CARTESIAN_POINT('Ctrl Pts',(4.95471888809429,46.3635724718934,-19.8141393912687));
#33015=CARTESIAN_POINT('Ctrl Pts',(13.7754456472592,46.0775547879615,-15.0793387209722));
#33016=CARTESIAN_POINT('Ctrl Pts',(19.2865085037628,45.7915371040297,-6.72160313945593));
#33017=CARTESIAN_POINT('Ctrl Pts',(20.1638293709693,45.5055194200977,3.25105277532722));
#33018=CARTESIAN_POINT('Ctrl Pts',(16.1966247061302,45.2195017361659,12.4426165722584));
#33019=CARTESIAN_POINT('Ctrl Pts',(8.33804799799026,44.9334840522339,18.6447395966312));
#33020=CARTESIAN_POINT('Ctrl Pts',(-1.52381318889717,44.6474663683021,20.3673108781014));
#33021=CARTESIAN_POINT('Ctrl Pts',(-11.0195657480682,44.3614486843702,17.1964685259715));
#33022=CARTESIAN_POINT('Ctrl Pts',(-17.8677771767197,44.0754310004384,9.89403344465002));
#33023=CARTESIAN_POINT('Ctrl Pts',(-20.4231084620833,43.7894133165064,0.21447560816814));
#33024=CARTESIAN_POINT('Ctrl Pts',(-18.071620286179,43.5033956325746,-9.51661175381702));
#33025=CARTESIAN_POINT('Ctrl Pts',(-11.3782769866108,43.2173779486426,-16.9612550200911));
#33026=CARTESIAN_POINT('Ctrl Pts',(-1.9512092367546,42.9313602647108,-20.3308175328751));
#33027=CARTESIAN_POINT('Ctrl Pts',(7.94465254970708,42.6453425807789,-18.8157342377349));
#33028=CARTESIAN_POINT('Ctrl Pts',(15.9317463434604,42.359324896847,-12.7800163336468));
#33029=CARTESIAN_POINT('Ctrl Pts',(20.0911072945169,42.0733072129151,-3.67379459426543));
#33030=CARTESIAN_POINT('Ctrl Pts',(19.4234147901971,41.7872895289832,6.31508645456209));
#33031=CARTESIAN_POINT('Ctrl Pts',(14.0890874357509,41.5012718450514,14.7867161421463));
#33032=CARTESIAN_POINT('Ctrl Pts',(5.36974116756858,41.2152541611194,19.7057158924501));
#33033=CARTESIAN_POINT('Ctrl Pts',(-4.63972949631883,40.9292364771876,19.8902556354018));
#33034=CARTESIAN_POINT('Ctrl Pts',(-13.5344670611836,40.6432187932557,15.2959981828706));
#33035=CARTESIAN_POINT('Ctrl Pts',(-19.1774378101796,40.3572011093238,7.02675160207981));
#33036=CARTESIAN_POINT('Ctrl Pts',(-20.2128716977236,40.0711834253919,-2.93072973370433));
#33037=CARTESIAN_POINT('Ctrl Pts',(-16.391997232456,39.78516574146,-12.1840791926085));
#33038=CARTESIAN_POINT('Ctrl Pts',(-8.63281087021374,39.4991480575282,-18.5101036064048));
#33039=CARTESIAN_POINT('Ctrl Pts',(1.20047917033355,39.2131303735962,-20.388923679344));
#33040=CARTESIAN_POINT('Ctrl Pts',(10.7453442354663,38.9271126896644,-17.3691374656916));
#33041=CARTESIAN_POINT('Ctrl Pts',(17.7085521395347,38.6410950057324,-10.1762733926574));
#33042=CARTESIAN_POINT('Ctrl Pts',(20.417135022562,38.3550773218006,-0.538476100078764));
#33043=CARTESIAN_POINT('Ctrl Pts',(18.2203336122712,38.0690596378687,9.22869449600101));
#33044=CARTESIAN_POINT('Ctrl Pts',(11.6459474807784,37.7830419539368,16.7785954808624));
#33045=CARTESIAN_POINT('Ctrl Pts',(2.27352686579039,37.4970242700049,20.2973011664126));
#33046=CARTESIAN_POINT('Ctrl Pts',(-7.64512724273414,37.211006586073,18.9394136253598));
#33047=CARTESIAN_POINT('Ctrl Pts',(-15.7269767710525,36.9249889021412,13.0311764889123));
#33048=CARTESIAN_POINT('Ctrl Pts',(-20.0302910299972,36.6389712182093,3.99209222467112));
#33049=CARTESIAN_POINT('Ctrl Pts',(-19.5211634351657,36.3529535342774,-6.00612496078596));
#33050=CARTESIAN_POINT('Ctrl Pts',(-14.3219160862035,36.0669358503455,-14.5613213338043));
#33051=CARTESIAN_POINT('Ctrl Pts',(-5.68171080823791,35.7809181664136,-19.6180406952307));
#33052=CARTESIAN_POINT('Ctrl Pts',(4.32357209120954,35.4949004824817,-19.9613647896459));
#33053=CARTESIAN_POINT('Ctrl Pts',(13.2900813861324,35.2088827985499,-15.5088070217271));
#33054=CARTESIAN_POINT('Ctrl Pts',(19.0635393648486,34.922865114618,-7.33013127236921));
#33055=CARTESIAN_POINT('Ctrl Pts',(20.2568258479795,34.6368474306861,2.60966912218976));
#33056=CARTESIAN_POINT('Ctrl Pts',(16.5832429750661,34.3508297467542,11.9224742206728));
#33057=CARTESIAN_POINT('Ctrl Pts',(8.92540115930387,34.0648120628223,18.3708087469579));
#33058=CARTESIAN_POINT('Ctrl Pts',(-0.876844177234845,33.7787943788904,
20.4054022090749));
#33059=CARTESIAN_POINT('Ctrl Pts',(-10.4684152624767,33.4927766949586,17.5374371860823));
#33060=CARTESIAN_POINT('Ctrl Pts',(-17.5448741099442,33.2067590110266,10.4559451272518));
#33061=CARTESIAN_POINT('Ctrl Pts',(-20.4060120284528,32.9207413270948,0.862353953033173));
#33062=CARTESIAN_POINT('Ctrl Pts',(-18.3644797802715,32.6347236431628,-8.93847982641409));
#33063=CARTESIAN_POINT('Ctrl Pts',(-11.9106471574553,32.348705959231,-16.5916606313761));
#33064=CARTESIAN_POINT('Ctrl Pts',(-2.59535027396708,32.0626882752991,-20.2587781109716));
#33065=CARTESIAN_POINT('Ctrl Pts',(7.34383368403819,31.7766705913672,-19.058119538942));
#33066=CARTESIAN_POINT('Ctrl Pts',(15.5179317080661,31.4906529074353,-13.2794700414826));
#33067=CARTESIAN_POINT('Ctrl Pts',(19.9651134630054,31.2046352235034,-4.30852186342688));
#33068=CARTESIAN_POINT('Ctrl Pts',(19.7294718512972,31.0139567675488,2.35937317582622));
#33069=CARTESIAN_POINT('Ctrl Pts',(18.8270212698782,30.9186175395716,5.46712367049435));
#33070=CARTESIAN_POINT('Ctrl Pts',(4.60923452431441,52.3132757568199,19.3106657781873));
#33071=CARTESIAN_POINT('Ctrl Pts',(1.4214096931225,52.2179365288426,20.0715630169553));
#33072=CARTESIAN_POINT('Ctrl Pts',(-5.33423098879435,52.027258072888,19.983776785282));
#33073=CARTESIAN_POINT('Ctrl Pts',(-14.1909823850229,51.7412403889563,15.0468261803921));
#33074=CARTESIAN_POINT('Ctrl Pts',(-19.6361846756454,51.4552227050243,6.49620552820551));
#33075=CARTESIAN_POINT('Ctrl Pts',(-20.364633183459,51.1692050210925,-3.61588053780496));
#33076=CARTESIAN_POINT('Ctrl Pts',(-16.1998123086064,50.8831873371606,-12.8588742340717));
#33077=CARTESIAN_POINT('Ctrl Pts',(-8.14310329426249,50.5971696532287,-19.0125915982132));
#33078=CARTESIAN_POINT('Ctrl Pts',(1.87017817843176,50.3111519692969,-20.5982907642821));
#33079=CARTESIAN_POINT('Ctrl Pts',(11.4340713791495,50.0251342853649,-17.2351250409916));
#33080=CARTESIAN_POINT('Ctrl Pts',(18.250866420222,49.739116601433,-9.73105723295412));
#33081=CARTESIAN_POINT('Ctrl Pts',(20.6827252840503,49.4530989175011,0.110966036466011));
#33082=CARTESIAN_POINT('Ctrl Pts',(18.145397474529,49.1670812335692,9.92633427315401));
#33083=CARTESIAN_POINT('Ctrl Pts',(11.248485030214,48.8810635496372,17.3568164772665));
#33084=CARTESIAN_POINT('Ctrl Pts',(1.64903368944598,48.5950458657055,20.6171824117147));
#33085=CARTESIAN_POINT('Ctrl Pts',(-8.34661251898082,48.3090281817735,18.9241003387973));
#33086=CARTESIAN_POINT('Ctrl Pts',(-16.336916058251,48.0230104978417,12.6843481553377));
#33087=CARTESIAN_POINT('Ctrl Pts',(-20.402141652237,47.7369928139098,3.39707702963276));
#33088=CARTESIAN_POINT('Ctrl Pts',(-19.5655851092303,47.450975129978,-6.70636965285105));
#33089=CARTESIAN_POINT('Ctrl Pts',(-14.0282361919102,47.1649574460461,-15.1985560168169));
#33090=CARTESIAN_POINT('Ctrl Pts',(-5.12048834065121,46.8789397621142,-20.03916451121));
#33091=CARTESIAN_POINT('Ctrl Pts',(5.01749885297582,46.5929220781823,-20.0651992411351));
#33092=CARTESIAN_POINT('Ctrl Pts',(13.9499907663236,46.3069043942504,-15.2704051327704));
#33093=CARTESIAN_POINT('Ctrl Pts',(19.5308828787097,46.0208867103185,-6.8067708392384));
#33094=CARTESIAN_POINT('Ctrl Pts',(20.4193200524516,45.7348690263865,3.29224602655024));
#33095=CARTESIAN_POINT('Ctrl Pts',(16.4018479604476,45.4488513424547,12.6002737577375));
#33096=CARTESIAN_POINT('Ctrl Pts',(8.4436972536915,45.1628336585227,18.8809822833412));
#33097=CARTESIAN_POINT('Ctrl Pts',(-1.54312103280687,44.8768159745909,20.6253798212475));
#33098=CARTESIAN_POINT('Ctrl Pts',(-11.1591918235725,44.590798290659,17.4143605434738));
#33099=CARTESIAN_POINT('Ctrl Pts',(-18.0941751729979,44.3047806067271,10.0193981906292));
#33100=CARTESIAN_POINT('Ctrl Pts',(-20.6818844020241,44.0187629227953,0.217193173283142));
#33101=CARTESIAN_POINT('Ctrl Pts',(-18.3006011259225,43.7327452388634,-9.63719428689329));
#33102=CARTESIAN_POINT('Ctrl Pts',(-11.5224481997044,43.4467275549315,-17.1761667079254));
#33103=CARTESIAN_POINT('Ctrl Pts',(-1.97593250575168,43.1607098709997,-20.5884240782553));
#33104=CARTESIAN_POINT('Ctrl Pts',(8.04531719313661,42.8746921870678,-19.0541435534419));
#33105=CARTESIAN_POINT('Ctrl Pts',(16.1336133923765,42.5886745031359,-12.9419486244801));
#33106=CARTESIAN_POINT('Ctrl Pts',(20.3456765332914,42.3026568192039,-3.72034429805059));
#33107=CARTESIAN_POINT('Ctrl Pts',(19.6695238694558,42.016639135272,6.39510328628599));
#33108=CARTESIAN_POINT('Ctrl Pts',(14.2676066288927,41.7306214513402,14.9740748086996));
#33109=CARTESIAN_POINT('Ctrl Pts',(5.43777977297768,41.4446037674082,19.9554019361663));
#33110=CARTESIAN_POINT('Ctrl Pts',(-4.6985183121209,41.1585860834764,20.1422799346058));
#33111=CARTESIAN_POINT('Ctrl Pts',(-13.705958802603,40.8725683995445,15.4898098308115));
#33112=CARTESIAN_POINT('Ctrl Pts',(-19.4204301785651,40.5865507156127,7.11578575934038));
#33113=CARTESIAN_POINT('Ctrl Pts',(-20.4689837818465,40.3005330316808,-2.96786425428737));
#33114=CARTESIAN_POINT('Ctrl Pts',(-16.5996960016822,40.0145153477489,-12.3384605176276));
#33115=CARTESIAN_POINT('Ctrl Pts',(-8.74219499023748,39.7284976638171,-18.7446403552086));
#33116=CARTESIAN_POINT('Ctrl Pts',(1.21569013228176,39.442479979885,-20.6472664727193));
#33117=CARTESIAN_POINT('Ctrl Pts',(10.8814957209119,39.1564622959533,-17.5892173267968));
#33118=CARTESIAN_POINT('Ctrl Pts',(17.9329326364315,38.8704446120213,-10.305214328222));
#33119=CARTESIAN_POINT('Ctrl Pts',(20.6758352745926,38.5844269280894,-0.545298991867096));
#33120=CARTESIAN_POINT('Ctrl Pts',(18.4511987602126,38.2984092441576,9.34562890376931));
#33121=CARTESIAN_POINT('Ctrl Pts',(11.7935102776713,38.0123915602256,16.9911927367688));
#33122=CARTESIAN_POINT('Ctrl Pts',(2.3023341383285,37.7263738762937,20.5544830345907));
#33123=CARTESIAN_POINT('Ctrl Pts',(-7.74199667823734,37.4403561923619,19.1793900506233));
#33124=CARTESIAN_POINT('Ctrl Pts',(-15.9262492375554,37.1543385084299,13.1962911654266));
#33125=CARTESIAN_POINT('Ctrl Pts',(-20.2840896815171,36.8683208244981,4.04267499537643));
#33126=CARTESIAN_POINT('Ctrl Pts',(-19.7685110623981,36.5823031405662,-6.08222702058474));
#33127=CARTESIAN_POINT('Ctrl Pts',(-14.5033853909183,36.2962854566344,-14.7458240819169));
#33128=CARTESIAN_POINT('Ctrl Pts',(-5.75370230091747,36.0102677727024,-19.866615827051));
#33129=CARTESIAN_POINT('Ctrl Pts',(4.37835495890037,35.7242500887706,-20.2142900987663));
#33130=CARTESIAN_POINT('Ctrl Pts',(13.4584765780401,35.4382324048387,-15.7053151072654));
#33131=CARTESIAN_POINT('Ctrl Pts',(19.305088558711,35.1522147209067,-7.42300949178978));
#33132=CARTESIAN_POINT('Ctrl Pts',(20.5134948572097,34.866197036975,2.64273559972837));
#33133=CARTESIAN_POINT('Ctrl Pts',(16.793364982941,34.580179353043,12.0735407503428));
#33134=CARTESIAN_POINT('Ctrl Pts',(9.03849258911803,34.2941616691111,18.6035806587736));
#33135=CARTESIAN_POINT('Ctrl Pts',(-0.887954391131645,34.0081439851792,
20.6639535335329));
#33136=CARTESIAN_POINT('Ctrl Pts',(-10.601057957224,33.7221263012473,17.7596500570082));
#33137=CARTESIAN_POINT('Ctrl Pts',(-17.7671804752566,33.4361086173155,10.5884286578209));
#33138=CARTESIAN_POINT('Ctrl Pts',(-20.66457176226,33.1500909333836,0.873282721343878));
#33139=CARTESIAN_POINT('Ctrl Pts',(-18.5971705316043,32.8640732494517,-9.05174120044885));
#33140=CARTESIAN_POINT('Ctrl Pts',(-12.061565564379,32.5780555655198,-16.8018808928626));
#33141=CARTESIAN_POINT('Ctrl Pts',(-2.62823195451522,32.292037881588,-20.5154886257623));
#33142=CARTESIAN_POINT('Ctrl Pts',(7.43687883860492,32.0060201976561,-19.2995665241644));
#33143=CARTESIAN_POINT('Ctrl Pts',(15.7145688769576,31.7200025137241,-13.4477984877199));
#33144=CARTESIAN_POINT('Ctrl Pts',(20.2180575549816,31.4339848297924,-4.36296957922477));
#33145=CARTESIAN_POINT('Ctrl Pts',(19.9795042401976,31.2433063738377,2.38902862587324));
#33146=CARTESIAN_POINT('Ctrl Pts',(19.0655512593173,31.1479671458603,5.53638969684507));
#33147=CARTESIAN_POINT('Ctrl Pts',(4.64333466526815,52.6488262079012,19.4535303734848));
#33148=CARTESIAN_POINT('Ctrl Pts',(1.4319132682777,52.5534869799239,20.2200598419741));
#33149=CARTESIAN_POINT('Ctrl Pts',(-5.37368764631377,52.3628085239693,20.1316212935285));
#33150=CARTESIAN_POINT('Ctrl Pts',(-14.2959747907157,52.0767908400374,15.1581473727457));
#33151=CARTESIAN_POINT('Ctrl Pts',(-19.7814569765205,51.7907731561055,6.54426603204986));
#33152=CARTESIAN_POINT('Ctrl Pts',(-20.5152973598208,51.5047554721737,-3.64263171357821));
#33153=CARTESIAN_POINT('Ctrl Pts',(-16.3196626598106,51.2187377882417,-12.9540078818564));
#33154=CARTESIAN_POINT('Ctrl Pts',(-8.20334848988471,50.9327201043099,-19.1532520875254));
#33155=CARTESIAN_POINT('Ctrl Pts',(1.884014393812,50.6467024203781,-20.7506827525641));
#33156=CARTESIAN_POINT('Ctrl Pts',(11.5186638135696,50.3606847364461,-17.362635355092));
#33157=CARTESIAN_POINT('Ctrl Pts',(18.3858915113822,50.0746670525142,-9.80305034648608));
#33158=CARTESIAN_POINT('Ctrl Pts',(20.8357419127978,49.7886493685822,0.111786996582122));
#33159=CARTESIAN_POINT('Ctrl Pts',(18.2796422561529,49.5026316846505,9.99977209627589));
#33160=CARTESIAN_POINT('Ctrl Pts',(11.3317044956001,49.2166140007185,17.4852271076327));
#33161=CARTESIAN_POINT('Ctrl Pts',(1.66123370808593,48.9305963167867,20.7697141492213));
#33162=CARTESIAN_POINT('Ctrl Pts',(-8.40836311633592,48.6445786328547,19.0641061773876));
#33163=CARTESIAN_POINT('Ctrl Pts',(-16.4577811763549,48.3585609489229,12.7781905449795));
#33164=CARTESIAN_POINT('Ctrl Pts',(-20.5530824579498,48.0725432649911,3.42220956486285));
#33165=CARTESIAN_POINT('Ctrl Pts',(-19.7103368330708,47.7865255810591,-6.75598526943408));
#33166=CARTESIAN_POINT('Ctrl Pts',(-14.1320210448783,47.5005078971273,-15.3109992262852));
#33167=CARTESIAN_POINT('Ctrl Pts',(-5.15837115939136,47.2144902131953,-20.187419909317));
#33168=CARTESIAN_POINT('Ctrl Pts',(5.05461972641551,46.9284725292636,-20.2136472515204));
#33169=CARTESIAN_POINT('Ctrl Pts',(14.0531967374894,46.6424548453316,-15.3833799022976));
#33170=CARTESIAN_POINT('Ctrl Pts',(19.6753778657537,46.3564371613997,-6.85712925213492));
#33171=CARTESIAN_POINT('Ctrl Pts',(20.5703879486062,46.0704194774677,3.31660299238285));
#33172=CARTESIAN_POINT('Ctrl Pts',(16.523193463531,45.784401793536,12.6934941413077));
#33173=CARTESIAN_POINT('Ctrl Pts',(8.50616611047014,45.4983841096039,19.0206691222524));
#33174=CARTESIAN_POINT('Ctrl Pts',(-1.55453747798433,45.2123664256722,20.7779722057612));
#33175=CARTESIAN_POINT('Ctrl Pts',(-11.2417506760328,44.9263487417402,17.5431969005803));
#33176=CARTESIAN_POINT('Ctrl Pts',(-18.228040990713,44.6403310578084,10.093524527916));
#33177=CARTESIAN_POINT('Ctrl Pts',(-20.834894823383,44.3543133738764,0.218800029714322));
#33178=CARTESIAN_POINT('Ctrl Pts',(-18.4359941411318,44.0682956899446,-9.70849297176613));
#33179=CARTESIAN_POINT('Ctrl Pts',(-11.6076945254188,43.7822780060127,-17.3032408397708));
#33180=CARTESIAN_POINT('Ctrl Pts',(-1.99055101243151,43.4962603220809,-20.740743053746));
#33181=CARTESIAN_POINT('Ctrl Pts',(8.1048387217246,43.2102426381489,-19.19511148833));
#33182=CARTESIAN_POINT('Ctrl Pts',(16.252974420377,42.924224954217,-13.0376968152034));
#33183=CARTESIAN_POINT('Ctrl Pts',(20.4961995938925,42.6382072702851,-3.74786845579075));
#33184=CARTESIAN_POINT('Ctrl Pts',(19.8150445617048,42.3521895863533,6.44241606637161));
#33185=CARTESIAN_POINT('Ctrl Pts',(14.3731624118976,42.0661719024214,15.0848572428049));
#33186=CARTESIAN_POINT('Ctrl Pts',(5.4780100033642,41.7801542184895,20.1030376350847));
#33187=CARTESIAN_POINT('Ctrl Pts',(-4.73327927745296,41.4941365345576,20.2912982097308));
#33188=CARTESIAN_POINT('Ctrl Pts',(-13.80735935638,41.2081188506257,15.6044078182535));
#33189=CARTESIAN_POINT('Ctrl Pts',(-19.564108005345,40.9221011666938,7.16843035188198));
#33190=CARTESIAN_POINT('Ctrl Pts',(-20.6204191042944,40.6360834827619,-2.98982135216381));
#33191=CARTESIAN_POINT('Ctrl Pts',(-16.7225052404476,40.3500657988301,-12.4297439329115));
#33192=CARTESIAN_POINT('Ctrl Pts',(-8.80687221756626,40.0640481148983,-18.8833184980327));
#33193=CARTESIAN_POINT('Ctrl Pts',(1.22468415119061,39.7780304309662,-20.8000207808612));
#33194=CARTESIAN_POINT('Ctrl Pts',(10.9620000991836,39.4920127470345,-17.719347323766));
#33195=CARTESIAN_POINT('Ctrl Pts',(18.0656055363262,39.2059950631025,-10.3814552140092));
#33196=CARTESIAN_POINT('Ctrl Pts',(20.8288009427985,38.9199773791706,-0.549333267801286));
#33197=CARTESIAN_POINT('Ctrl Pts',(18.5877059392489,38.6339596952388,9.4147705056003));
#33198=CARTESIAN_POINT('Ctrl Pts',(11.8807619971865,38.3479420113069,17.1168983789382));
#33199=CARTESIAN_POINT('Ctrl Pts',(2.31936745646141,38.0619243273749,20.706550904657));
#33200=CARTESIAN_POINT('Ctrl Pts',(-7.7992741559979,37.7759066434431,19.3212845944638));
#33201=CARTESIAN_POINT('Ctrl Pts',(-16.0440761269802,37.4898889595111,13.2939210541006));
#33202=CARTESIAN_POINT('Ctrl Pts',(-20.4341571051941,37.2038712755793,4.07258384662798));
#33203=CARTESIAN_POINT('Ctrl Pts',(-19.9147640898596,36.9178535916475,-6.12722505367373));
#33204=CARTESIAN_POINT('Ctrl Pts',(-14.6106855317778,36.6318359077155,-14.8549178527413));
#33205=CARTESIAN_POINT('Ctrl Pts',(-5.79626981540338,36.3458182237836,-20.0135946611538));
#33206=CARTESIAN_POINT('Ctrl Pts',(4.41074726537392,36.0598005398518,-20.3638411256354));
#33207=CARTESIAN_POINT('Ctrl Pts',(13.558046188346,35.7737828559199,-15.8215074631738));
#33208=CARTESIAN_POINT('Ctrl Pts',(19.4479130557846,35.487765171988,-7.47792701311753));
#33209=CARTESIAN_POINT('Ctrl Pts',(20.6652594848241,35.2017474880562,2.66228730570711));
#33210=CARTESIAN_POINT('Ctrl Pts',(16.9176070401989,34.9157298041242,12.1628642109703));
#33211=CARTESIAN_POINT('Ctrl Pts',(9.10536190840542,34.6297121201923,18.7412152089279));
#33212=CARTESIAN_POINT('Ctrl Pts',(-0.894523725774565,34.3436944362604,
20.8168312836836));
#33213=CARTESIAN_POINT('Ctrl Pts',(-10.6794875831177,34.0576767523285,17.8910409905655));
#33214=CARTESIAN_POINT('Ctrl Pts',(-17.8986270830839,33.7716590683967,10.6667647890365));
#33215=CARTESIAN_POINT('Ctrl Pts',(-20.8174541213314,33.4856413844647,0.879743621697274));
#33216=CARTESIAN_POINT('Ctrl Pts',(-18.7347576080692,33.1996237005329,-9.11870875407737));
#33217=CARTESIAN_POINT('Ctrl Pts',(-12.1508005184002,32.913606016601,-16.9261855211167));
#33218=CARTESIAN_POINT('Ctrl Pts',(-2.64767618533881,32.6275883326691,-20.6672688660167));
#33219=CARTESIAN_POINT('Ctrl Pts',(7.49189862558859,32.3415706487373,-19.4423484434385));
#33220=CARTESIAN_POINT('Ctrl Pts',(15.8308303872652,32.0555529648053,-13.5472925797111));
#33221=CARTESIAN_POINT('Ctrl Pts',(20.3676349781382,31.7695352808735,-4.39524063317481));
#33222=CARTESIAN_POINT('Ctrl Pts',(20.1273205859071,31.5788568249189,2.40669101735109));
#33223=CARTESIAN_POINT('Ctrl Pts',(19.2066024429518,31.4835175969416,5.57734913773302));
#33224=CARTESIAN_POINT('Ctrl Pts',(4.64333233880671,52.9869026737675,19.4535206266342));
#33225=CARTESIAN_POINT('Ctrl Pts',(1.43216648337835,52.8915634457902,20.2199891002826));
#33226=CARTESIAN_POINT('Ctrl Pts',(-5.37383258933321,52.7008849898356,20.131609390682));
#33227=CARTESIAN_POINT('Ctrl Pts',(-14.2958777188218,52.4148673059038,15.1581103344213));
#33228=CARTESIAN_POINT('Ctrl Pts',(-19.7814585069826,52.1288496219718,6.54426003017662));
#33229=CARTESIAN_POINT('Ctrl Pts',(-20.5152439115859,51.84283193804,-3.64262807021656));
#33230=CARTESIAN_POINT('Ctrl Pts',(-16.3196433419633,51.5568142541081,-12.953984099542));
#33231=CARTESIAN_POINT('Ctrl Pts',(-8.20332978869325,51.2707965701762,-19.153219568022));
#33232=CARTESIAN_POINT('Ctrl Pts',(1.8840088826954,50.9847788862443,-20.7506464612685));
#33233=CARTESIAN_POINT('Ctrl Pts',(11.5186449791493,50.6987612023124,-17.3626054371617));
#33234=CARTESIAN_POINT('Ctrl Pts',(18.3858590894087,50.4127435183805,-9.8030332759802));
#33235=CARTESIAN_POINT('Ctrl Pts',(20.8357060910731,50.1267258344486,0.111786760832506));
#33236=CARTESIAN_POINT('Ctrl Pts',(18.2796104403241,49.8407081505168,9.99975478992149));
#33237=CARTESIAN_POINT('Ctrl Pts',(11.3316849309597,49.5546904665849,17.4851967990325));
#33238=CARTESIAN_POINT('Ctrl Pts',(1.66123079412439,49.268672782653,20.7696781651476));
#33239=CARTESIAN_POINT('Ctrl Pts',(-8.40834852875971,48.9826550987211,19.0640731408359));
#33240=CARTESIAN_POINT('Ctrl Pts',(-16.457752667513,48.6966374147892,12.7781684045056));
#33241=CARTESIAN_POINT('Ctrl Pts',(-20.5530468395272,48.4106197308574,3.42220363426266));
#33242=CARTESIAN_POINT('Ctrl Pts',(-19.7103026816126,48.1246020469254,-6.75597356246376));
#33243=CARTESIAN_POINT('Ctrl Pts',(-14.1319965560754,47.8385843629936,-15.3109726958531));
#33244=CARTESIAN_POINT('Ctrl Pts',(-5.15836222162529,47.5525666790616,-20.1873849288695));
#33245=CARTESIAN_POINT('Ctrl Pts',(5.05461096814924,47.2665489951298,-20.2136122257515));
#33246=CARTESIAN_POINT('Ctrl Pts',(14.0531723862463,46.9805313111979,-15.3833532462585));
#33247=CARTESIAN_POINT('Ctrl Pts',(19.6753437727157,46.694513627266,-6.85711737024661));
#33248=CARTESIAN_POINT('Ctrl Pts',(20.5703523046072,46.4084959433341,3.31659724544364));
#33249=CARTESIAN_POINT('Ctrl Pts',(16.5231648324838,46.1224782594023,12.6934721462681));
#33250=CARTESIAN_POINT('Ctrl Pts',(8.50615137114393,45.8364605754703,19.0206361636121));
#33251=CARTESIAN_POINT('Ctrl Pts',(-1.55453478430794,45.5504428915385,20.7779362020987));
#33252=CARTESIAN_POINT('Ctrl Pts',(-11.2417311965504,45.2644252076066,17.5431665020739));
#33253=CARTESIAN_POINT('Ctrl Pts',(-18.2280094055207,44.9784075236747,10.0935070380549));
#33254=CARTESIAN_POINT('Ctrl Pts',(-20.8348587210874,44.6923898397428,0.218799650582019));
#33255=CARTESIAN_POINT('Ctrl Pts',(-18.4359621956034,44.4063721558109,-9.70847614908036));
#33256=CARTESIAN_POINT('Ctrl Pts',(-11.607674411834,44.120354471879,-17.303210857055));
#33257=CARTESIAN_POINT('Ctrl Pts',(-1.99054756324376,43.8343367879472,-20.7407071145942));
#33258=CARTESIAN_POINT('Ctrl Pts',(8.10482467781936,43.5483191040153,-19.1950782274182));
#33259=CARTESIAN_POINT('Ctrl Pts',(16.2529462575423,43.2623014200833,-13.0376742237384));
#33260=CARTESIAN_POINT('Ctrl Pts',(20.4961640784807,42.9762837361515,-3.74786196155798));
#33261=CARTESIAN_POINT('Ctrl Pts',(19.815010226585,42.6902660522196,6.44240490307968));
#33262=CARTESIAN_POINT('Ctrl Pts',(14.3731375063643,42.4042483682878,15.0848311040608));
#33263=CARTESIAN_POINT('Ctrl Pts',(5.47800051117612,42.1182306843557,20.1030028009363));
#33264=CARTESIAN_POINT('Ctrl Pts',(-4.73327107571967,41.832213000424,20.291263049368));
#33265=CARTESIAN_POINT('Ctrl Pts',(-13.807335431259,41.5461953164921,15.6043807792424));
#33266=CARTESIAN_POINT('Ctrl Pts',(-19.5640741050432,41.2601776325602,7.16841793056676));
#33267=CARTESIAN_POINT('Ctrl Pts',(-20.6203833736374,40.9741599486283,-2.98981617146008));
#33268=CARTESIAN_POINT('Ctrl Pts',(-16.7224762640193,40.6881422646964,-12.4297223948956));
#33269=CARTESIAN_POINT('Ctrl Pts',(-8.80685695719128,40.4021245807645,-18.8832857773892));
#33270=CARTESIAN_POINT('Ctrl Pts',(1.22468202908209,40.1161068968326,-20.7999847389947));
#33271=CARTESIAN_POINT('Ctrl Pts',(10.9619811044452,39.8300892129008,-17.719316620028));
#33272=CARTESIAN_POINT('Ctrl Pts',(18.0655742326005,39.5440715289688,-10.3814372252298));
#33273=CARTESIAN_POINT('Ctrl Pts',(20.8287648510609,39.258053845037,-0.549332315923028));
#33274=CARTESIAN_POINT('Ctrl Pts',(18.5876737308393,38.9720361611051,9.41475419186231));
#33275=CARTESIAN_POINT('Ctrl Pts',(11.8807414104322,38.6860184771732,17.1168687191306));
#33276=CARTESIAN_POINT('Ctrl Pts',(2.31936343751402,38.4000007932413,20.7065150247179));
#33277=CARTESIAN_POINT('Ctrl Pts',(-7.79926064158277,38.1139831093094,19.321251114991));
#33278=CARTESIAN_POINT('Ctrl Pts',(-16.044048326093,37.8279654253775,13.2938980185168));
#33279=CARTESIAN_POINT('Ctrl Pts',(-20.4341216973434,37.5419477414457,4.07257679001185));
#33280=CARTESIAN_POINT('Ctrl Pts',(-19.9147295818379,37.2559300575137,-6.12721443709202));
#33281=CARTESIAN_POINT('Ctrl Pts',(-14.6106602148888,36.9699123735819,-14.8548921113265));
#33282=CARTESIAN_POINT('Ctrl Pts',(-5.79625977130201,36.6838946896499,-20.0135599841977));
#33283=CARTESIAN_POINT('Ctrl Pts',(4.41073962164115,36.3978770057181,-20.3638058351636));
#33284=CARTESIAN_POINT('Ctrl Pts',(13.5580226969807,36.1118593217862,-15.8214800567803));
#33285=CARTESIAN_POINT('Ctrl Pts',(19.4478793533268,35.8258416378543,-7.47791403793103));
#33286=CARTESIAN_POINT('Ctrl Pts',(20.6652236834513,35.5398239539224,2.66228265743578));
#33287=CARTESIAN_POINT('Ctrl Pts',(16.9175777117572,35.2538062699905,12.1628432055211));
#33288=CARTESIAN_POINT('Ctrl Pts',(9.10534615866277,34.9677885860587,18.741182594476));
#33289=CARTESIAN_POINT('Ctrl Pts',(-0.894522231379701,34.6817709021266,
20.8167954923673));
#33290=CARTESIAN_POINT('Ctrl Pts',(-10.6794689668361,34.3957532181949,17.8910094307714));
#33291=CARTESIAN_POINT('Ctrl Pts',(-17.8985962905241,34.109735534263,10.6667474213591));
#33292=CARTESIAN_POINT('Ctrl Pts',(-20.8174176062389,33.8237178503312,0.879739869556014));
#33293=CARTESIAN_POINT('Ctrl Pts',(-18.7347260296065,33.5377001663992,-9.11868850430284));
#33294=CARTESIAN_POINT('Ctrl Pts',(-12.1507776967119,33.2516824824674,-16.9261650773341));
#33295=CARTESIAN_POINT('Ctrl Pts',(-2.64767512730038,32.9656647985354,-20.6672153041978));
#33296=CARTESIAN_POINT('Ctrl Pts',(7.49189270462535,32.6796471146036,-19.442350261952));
#33297=CARTESIAN_POINT('Ctrl Pts',(15.8307887044477,32.3936294306717,-13.5471974096908));
#33298=CARTESIAN_POINT('Ctrl Pts',(20.3676300886326,32.1076117467398,-4.39538598189123));
#33299=CARTESIAN_POINT('Ctrl Pts',(20.1272376987211,31.9169332907852,2.40694052083504));
#33300=CARTESIAN_POINT('Ctrl Pts',(19.2065928198202,31.8215940628079,5.57734634329998));
#33301=CARTESIAN_POINT('Origin',(-19.0457019581086,40.9367522941126,-2.74044637511091E-6));
#33302=CARTESIAN_POINT('Origin',(19.0477306905739,39.1222318456205,3.63053984512975E-6));
#33303=CARTESIAN_POINT('Ctrl Pts',(4.55156817900642,52.0839261505311,19.0690691497194));
#33304=CARTESIAN_POINT('Ctrl Pts',(1.40386317387558,51.9885869225538,19.8203902459809));
#33305=CARTESIAN_POINT('Ctrl Pts',(-5.26763185562588,51.7979084665993,19.7337571402889));
#33306=CARTESIAN_POINT('Ctrl Pts',(-14.0133545070679,51.5118907826674,14.8585471880017));
#33307=CARTESIAN_POINT('Ctrl Pts',(-19.3905261350575,51.2258730987355,6.41492866250848));
#33308=CARTESIAN_POINT('Ctrl Pts',(-20.109810062967,50.9398554148036,-3.57064039432099));
#33309=CARTESIAN_POINT('Ctrl Pts',(-15.9971253214867,50.6538377308717,-12.6979801411406));
#33310=CARTESIAN_POINT('Ctrl Pts',(-8.04121094733082,50.3678200469398,-18.7747028127674));
#33311=CARTESIAN_POINT('Ctrl Pts',(1.84677603407831,50.0818023630081,-20.3405604525939));
#33312=CARTESIAN_POINT('Ctrl Pts',(11.2910070038031,49.795784679076,-17.0194758109046));
#33313=CARTESIAN_POINT('Ctrl Pts',(18.0225073459559,49.5097669951442,-9.60930018931658));
#33314=CARTESIAN_POINT('Ctrl Pts',(20.423939085836,49.2237493112122,0.109577567659922));
#33315=CARTESIAN_POINT('Ctrl Pts',(17.91835844271,48.9377316272804,9.80213398145383));
#33316=CARTESIAN_POINT('Ctrl Pts',(11.1077417659072,48.6517139433485,17.1396444529813));
#33317=CARTESIAN_POINT('Ctrl Pts',(1.6284006118405,48.3656962594167,20.3592160411455));
#33318=CARTESIAN_POINT('Ctrl Pts',(-8.24217799068105,48.0796785754847,18.6873181477502));
#33319=CARTESIAN_POINT('Ctrl Pts',(-16.1325052533497,47.7936608915529,12.5256390151496));
#33320=CARTESIAN_POINT('Ctrl Pts',(-20.146865906276,47.5076432076209,3.35457211097593));
#33321=CARTESIAN_POINT('Ctrl Pts',(-19.3207765349344,47.2216255236891,-6.62245819279375));
#33322=CARTESIAN_POINT('Ctrl Pts',(-13.8527120492735,46.9356078397572,-15.0083885959309));
#33323=CARTESIAN_POINT('Ctrl Pts',(-5.05641975063352,46.6495901558253,-19.7884304130578));
#33324=CARTESIAN_POINT('Ctrl Pts',(4.95471888809429,46.3635724718934,-19.8141393912687));
#33325=CARTESIAN_POINT('Ctrl Pts',(13.7754456472592,46.0775547879615,-15.0793387209722));
#33326=CARTESIAN_POINT('Ctrl Pts',(19.2865085037628,45.7915371040297,-6.72160313945593));
#33327=CARTESIAN_POINT('Ctrl Pts',(20.1638293709693,45.5055194200977,3.25105277532722));
#33328=CARTESIAN_POINT('Ctrl Pts',(16.1966247061302,45.2195017361659,12.4426165722584));
#33329=CARTESIAN_POINT('Ctrl Pts',(8.33804799799026,44.9334840522339,18.6447395966312));
#33330=CARTESIAN_POINT('Ctrl Pts',(-1.52381318889717,44.6474663683021,20.3673108781014));
#33331=CARTESIAN_POINT('Ctrl Pts',(-11.0195657480682,44.3614486843702,17.1964685259715));
#33332=CARTESIAN_POINT('Ctrl Pts',(-17.8677771767197,44.0754310004384,9.89403344465002));
#33333=CARTESIAN_POINT('Ctrl Pts',(-20.4231084620833,43.7894133165064,0.21447560816814));
#33334=CARTESIAN_POINT('Ctrl Pts',(-18.071620286179,43.5033956325746,-9.51661175381702));
#33335=CARTESIAN_POINT('Ctrl Pts',(-11.3782769866108,43.2173779486426,-16.9612550200911));
#33336=CARTESIAN_POINT('Ctrl Pts',(-1.9512092367546,42.9313602647108,-20.3308175328751));
#33337=CARTESIAN_POINT('Ctrl Pts',(7.94465254970708,42.6453425807789,-18.8157342377349));
#33338=CARTESIAN_POINT('Ctrl Pts',(15.9317463434604,42.359324896847,-12.7800163336468));
#33339=CARTESIAN_POINT('Ctrl Pts',(20.0911072945169,42.0733072129151,-3.67379459426543));
#33340=CARTESIAN_POINT('Ctrl Pts',(19.4234147901971,41.7872895289832,6.31508645456209));
#33341=CARTESIAN_POINT('Ctrl Pts',(14.0890874357509,41.5012718450514,14.7867161421463));
#33342=CARTESIAN_POINT('Ctrl Pts',(5.36974116756858,41.2152541611194,19.7057158924501));
#33343=CARTESIAN_POINT('Ctrl Pts',(-4.63972949631883,40.9292364771876,19.8902556354018));
#33344=CARTESIAN_POINT('Ctrl Pts',(-13.5344670611836,40.6432187932557,15.2959981828706));
#33345=CARTESIAN_POINT('Ctrl Pts',(-19.1774378101796,40.3572011093238,7.02675160207981));
#33346=CARTESIAN_POINT('Ctrl Pts',(-20.2128716977236,40.0711834253919,-2.93072973370433));
#33347=CARTESIAN_POINT('Ctrl Pts',(-16.391997232456,39.78516574146,-12.1840791926085));
#33348=CARTESIAN_POINT('Ctrl Pts',(-8.63281087021374,39.4991480575282,-18.5101036064048));
#33349=CARTESIAN_POINT('Ctrl Pts',(1.20047917033355,39.2131303735962,-20.388923679344));
#33350=CARTESIAN_POINT('Ctrl Pts',(10.7453442354663,38.9271126896644,-17.3691374656916));
#33351=CARTESIAN_POINT('Ctrl Pts',(17.7085521395347,38.6410950057324,-10.1762733926574));
#33352=CARTESIAN_POINT('Ctrl Pts',(20.417135022562,38.3550773218006,-0.538476100078764));
#33353=CARTESIAN_POINT('Ctrl Pts',(18.2203336122712,38.0690596378687,9.22869449600101));
#33354=CARTESIAN_POINT('Ctrl Pts',(11.6459474807784,37.7830419539368,16.7785954808624));
#33355=CARTESIAN_POINT('Ctrl Pts',(2.27352686579039,37.4970242700049,20.2973011664126));
#33356=CARTESIAN_POINT('Ctrl Pts',(-7.64512724273414,37.211006586073,18.9394136253598));
#33357=CARTESIAN_POINT('Ctrl Pts',(-15.7269767710525,36.9249889021412,13.0311764889123));
#33358=CARTESIAN_POINT('Ctrl Pts',(-20.0302910299972,36.6389712182093,3.99209222467112));
#33359=CARTESIAN_POINT('Ctrl Pts',(-19.5211634351657,36.3529535342774,-6.00612496078596));
#33360=CARTESIAN_POINT('Ctrl Pts',(-14.3219160862035,36.0669358503455,-14.5613213338043));
#33361=CARTESIAN_POINT('Ctrl Pts',(-5.68171080823791,35.7809181664136,-19.6180406952307));
#33362=CARTESIAN_POINT('Ctrl Pts',(4.32357209120954,35.4949004824817,-19.9613647896459));
#33363=CARTESIAN_POINT('Ctrl Pts',(13.2900813861324,35.2088827985499,-15.5088070217271));
#33364=CARTESIAN_POINT('Ctrl Pts',(19.0635393648486,34.922865114618,-7.33013127236921));
#33365=CARTESIAN_POINT('Ctrl Pts',(20.2568258479795,34.6368474306861,2.60966912218976));
#33366=CARTESIAN_POINT('Ctrl Pts',(16.5832429750661,34.3508297467542,11.9224742206728));
#33367=CARTESIAN_POINT('Ctrl Pts',(8.92540115930387,34.0648120628223,18.3708087469579));
#33368=CARTESIAN_POINT('Ctrl Pts',(-0.876844177234845,33.7787943788904,
20.4054022090749));
#33369=CARTESIAN_POINT('Ctrl Pts',(-10.4684152624767,33.4927766949586,17.5374371860823));
#33370=CARTESIAN_POINT('Ctrl Pts',(-17.5448741099442,33.2067590110266,10.4559451272518));
#33371=CARTESIAN_POINT('Ctrl Pts',(-20.4060120284528,32.9207413270948,0.862353953033173));
#33372=CARTESIAN_POINT('Ctrl Pts',(-18.3644797802715,32.6347236431628,-8.93847982641409));
#33373=CARTESIAN_POINT('Ctrl Pts',(-11.9106471574553,32.348705959231,-16.5916606313761));
#33374=CARTESIAN_POINT('Ctrl Pts',(-2.59535027396708,32.0626882752991,-20.2587781109716));
#33375=CARTESIAN_POINT('Ctrl Pts',(7.34383368403819,31.7766705913672,-19.058119538942));
#33376=CARTESIAN_POINT('Ctrl Pts',(15.5179317080661,31.4906529074353,-13.2794700414826));
#33377=CARTESIAN_POINT('Ctrl Pts',(19.9651134630054,31.2046352235034,-4.30852186342688));
#33378=CARTESIAN_POINT('Ctrl Pts',(19.7294718512972,31.0139567675488,2.35937317582622));
#33379=CARTESIAN_POINT('Ctrl Pts',(18.8270212698782,30.9186175395716,5.46712367049435));
#33380=CARTESIAN_POINT('Ctrl Pts',(4.60923437787451,52.3132751744018,19.3106651646686));
#33381=CARTESIAN_POINT('Ctrl Pts',(1.42140964856426,52.2179359464245,20.0715623791187));
#33382=CARTESIAN_POINT('Ctrl Pts',(-5.33423081967023,52.0272574904699,19.9837761503735));
#33383=CARTESIAN_POINT('Ctrl Pts',(-14.1909819339486,51.7412398065381,15.04682570227));
#33384=CARTESIAN_POINT('Ctrl Pts',(-19.6361840518117,51.4552221226062,6.49620532180826));
#33385=CARTESIAN_POINT('Ctrl Pts',(-20.3646325363524,51.1692044386743,-3.61588042292059));
#33386=CARTESIAN_POINT('Ctrl Pts',(-16.1998117938961,50.8831867547424,-12.8588738254918));
#33387=CARTESIAN_POINT('Ctrl Pts',(-8.14310303551358,50.5971690708105,-19.0125909941103));
#33388=CARTESIAN_POINT('Ctrl Pts',(1.87017811900355,50.3111513868787,-20.5982901097929));
#33389=CARTESIAN_POINT('Ctrl Pts',(11.4340710158471,50.0251337029467,-17.2351244933647));
#33390=CARTESIAN_POINT('Ctrl Pts',(18.2508658403192,49.7391160190149,-9.73105692376011));
#33391=CARTESIAN_POINT('Ctrl Pts',(20.6827246268797,49.4530983350829,0.110966032940085));
#33392=CARTESIAN_POINT('Ctrl Pts',(18.1453968979784,49.1670806511511,9.92633395775553));
#33393=CARTESIAN_POINT('Ctrl Pts',(11.2484846728057,48.8810629672191,17.3568159257724));
#33394=CARTESIAN_POINT('Ctrl Pts',(1.64903363704963,48.5950452832873,20.617181756626));
#33395=CARTESIAN_POINT('Ctrl Pts',(-8.34661225377621,48.3090275993554,18.9240997375044));
#33396=CARTESIAN_POINT('Ctrl Pts',(-16.3369155391631,48.0230099154236,12.6843477523062));
#33397=CARTESIAN_POINT('Ctrl Pts',(-20.4021410039811,47.7369922314916,3.39707692169431));
#33398=CARTESIAN_POINT('Ctrl Pts',(-19.5655844875551,47.4509745475598,-6.70636943976343));
#33399=CARTESIAN_POINT('Ctrl Pts',(-14.0282357461782,47.1649568636279,-15.1985555338993));
#33400=CARTESIAN_POINT('Ctrl Pts',(-5.12048817795323,46.8789391796959,-20.0391638744873));
#33401=CARTESIAN_POINT('Ctrl Pts',(5.01749869355023,46.5929214957641,-20.0651986035853));
#33402=CARTESIAN_POINT('Ctrl Pts',(13.9499903230778,46.3069038118322,-15.2704046475697));
#33403=CARTESIAN_POINT('Ctrl Pts',(19.5308822581371,46.0208861279003,-6.80677062296063));
#33404=CARTESIAN_POINT('Ctrl Pts',(20.4193194036498,45.7348684439684,3.29224592194269));
#33405=CARTESIAN_POINT('Ctrl Pts',(16.4018474392967,45.4488507600365,12.6002733573774));
#33406=CARTESIAN_POINT('Ctrl Pts',(8.44369698540217,45.1628330761046,18.8809816834184));
#33407=CARTESIAN_POINT('Ctrl Pts',(-1.54312098377587,44.8768153921728,20.6253791658985));
#33408=CARTESIAN_POINT('Ctrl Pts',(-11.1591914690012,44.5907977082409,17.4143599901513));
#33409=CARTESIAN_POINT('Ctrl Pts',(-18.0941745980751,44.304780024309,10.0193978722737));
#33410=CARTESIAN_POINT('Ctrl Pts',(-20.6818837448796,44.0187623403771,0.217193166382064));
#33411=CARTESIAN_POINT('Ctrl Pts',(-18.3006005444407,43.7327446564452,-9.63719398068186));
#33412=CARTESIAN_POINT('Ctrl Pts',(-11.522447833591,43.4467269725132,-17.1761661621713));
#33413=CARTESIAN_POINT('Ctrl Pts',(-1.97593244296856,43.1607092885815,-20.5884234240804));
#33414=CARTESIAN_POINT('Ctrl Pts',(8.04531693750535,42.8746916046496,-19.0541429480172));
#33415=CARTESIAN_POINT('Ctrl Pts',(16.1336128797485,42.5886739207177,-12.9419482132637));
#33416=CARTESIAN_POINT('Ctrl Pts',(20.3456758868295,42.3026562367858,-3.72034417984067));
#33417=CARTESIAN_POINT('Ctrl Pts',(19.6695232444778,42.0166385528539,6.3951030830885));
#33418=CARTESIAN_POINT('Ctrl Pts',(14.267606175555,41.7306208689221,14.9740743329146));
#33419=CARTESIAN_POINT('Ctrl Pts',(5.43777960019811,41.4446031849901,19.9554013021051));
#33420=CARTESIAN_POINT('Ctrl Pts',(-4.69851816283056,41.1585855010583,20.1422792946066));
#33421=CARTESIAN_POINT('Ctrl Pts',(-13.7059583671111,40.8725678171264,15.4898093386396));
#33422=CARTESIAN_POINT('Ctrl Pts',(-19.4204295615019,40.5865501331945,7.11578553324399));
#33423=CARTESIAN_POINT('Ctrl Pts',(-20.4689831314667,40.3005324492626,-2.96786415998669));
#33424=CARTESIAN_POINT('Ctrl Pts',(-16.5996954742447,40.0145147653307,-12.3384601255863));
#33425=CARTESIAN_POINT('Ctrl Pts',(-8.74219471246369,39.7284970813989,-18.7446397596179));
#33426=CARTESIAN_POINT('Ctrl Pts',(1.21569009365451,39.4424793974669,-20.6472658166748));
#33427=CARTESIAN_POINT('Ctrl Pts',(10.8814953751641,39.1564617135351,-17.5892167679186));
#33428=CARTESIAN_POINT('Ctrl Pts',(17.932932066632,38.8704440296031,-10.3052140007851));
#33429=CARTESIAN_POINT('Ctrl Pts',(20.6758346176403,38.5844263456713,-0.54529897454081));
#33430=CARTESIAN_POINT('Ctrl Pts',(18.4511981739457,38.2984086617394,9.34562860682205));
#33431=CARTESIAN_POINT('Ctrl Pts',(11.7935099029453,38.0123909778075,16.9911921968921));
#33432=CARTESIAN_POINT('Ctrl Pts',(2.30233406517433,37.7263732938756,20.5544823814942));
#33433=CARTESIAN_POINT('Ctrl Pts',(-7.74199643224377,37.4403556099438,19.1793894412189));
#33434=CARTESIAN_POINT('Ctrl Pts',(-15.9262487315161,37.1543379260118,13.1962907461288));
#33435=CARTESIAN_POINT('Ctrl Pts',(-20.2840890370121,36.86832024208,4.04267486692481));
#33436=CARTESIAN_POINT('Ctrl Pts',(-19.768510434275,36.582302558148,-6.08222682732855));
#33437=CARTESIAN_POINT('Ctrl Pts',(-14.5033849300889,36.2962848742162,-14.7458236133844));
#33438=CARTESIAN_POINT('Ctrl Pts',(-5.75370211809981,36.0102671902843,-19.8666151958109));
#33439=CARTESIAN_POINT('Ctrl Pts',(4.37835481978287,35.7242495063524,-20.2142894564791));
#33440=CARTESIAN_POINT('Ctrl Pts',(13.4584761504116,35.4382318224205,-15.7053146082461));
#33441=CARTESIAN_POINT('Ctrl Pts',(19.3050879453127,35.1522141384886,-7.42300925593165));
#33442=CARTESIAN_POINT('Ctrl Pts',(20.5134942054158,34.8661964545568,2.64273551575825));
#33443=CARTESIAN_POINT('Ctrl Pts',(16.79336444935,34.5801787706249,12.0735403667192));
#33444=CARTESIAN_POINT('Ctrl Pts',(9.03849230192978,34.294161086693,18.6035800676646));
#33445=CARTESIAN_POINT('Ctrl Pts',(-0.887954362917988,34.0081434027611,
20.6639528769588));
#33446=CARTESIAN_POINT('Ctrl Pts',(-10.6010576203865,33.7221257188292,17.7596494927133));
#33447=CARTESIAN_POINT('Ctrl Pts',(-17.7671799107242,33.4361080348973,10.5884283213878));
#33448=CARTESIAN_POINT('Ctrl Pts',(-20.6645711056645,33.1500903509654,0.873282693590989));
#33449=CARTESIAN_POINT('Ctrl Pts',(-18.5971699407016,32.8640726670336,-9.05174091282903));
#33450=CARTESIAN_POINT('Ctrl Pts',(-12.0615651811317,32.5780549831017,-16.8018803590221));
#33451=CARTESIAN_POINT('Ctrl Pts',(-2.62823187101435,32.2920372991698,-20.5154879738628));
#33452=CARTESIAN_POINT('Ctrl Pts',(7.43687860232288,32.0060196152379,-19.2995659110257));
#33453=CARTESIAN_POINT('Ctrl Pts',(15.7145683776103,31.7200019313059,-13.4477980602607));
#33454=CARTESIAN_POINT('Ctrl Pts',(20.2180569126467,31.4339842473742,-4.36296944095838));
#33455=CARTESIAN_POINT('Ctrl Pts',(19.9795036052568,31.2433057914195,2.38902855056517));
#33456=CARTESIAN_POINT('Ctrl Pts',(19.065550653586,31.1479665634422,5.53638952094856));
#33457=CARTESIAN_POINT('Ctrl Pts',(4.64333449207787,52.6488245036852,19.4535296478936));
#33458=CARTESIAN_POINT('Ctrl Pts',(1.43191321493138,52.5534852757079,20.2200590877777));
#33459=CARTESIAN_POINT('Ctrl Pts',(-5.37368744591842,52.3628068197533,20.131620542645));
#33460=CARTESIAN_POINT('Ctrl Pts',(-14.2959742574726,52.0767891358214,15.1581468073595));
#33461=CARTESIAN_POINT('Ctrl Pts',(-19.7814562387008,51.7907714518895,6.54426578795667));
#33462=CARTESIAN_POINT('Ctrl Pts',(-20.5152965946166,51.5047537679577,-3.64263157771239));
#33463=CARTESIAN_POINT('Ctrl Pts',(-16.3196620511058,51.2187360840258,-12.9540073986849));
#33464=CARTESIAN_POINT('Ctrl Pts',(-8.20334818390701,50.9327184000939,-19.1532513731287));
#33465=CARTESIAN_POINT('Ctrl Pts',(1.88401432353961,50.6467007161621,-20.7506819785845));
#33466=CARTESIAN_POINT('Ctrl Pts',(11.5186633839353,50.3606830322301,-17.3626347074833));
#33467=CARTESIAN_POINT('Ctrl Pts',(18.3858908256069,50.0746653482983,-9.80304998084219));
#33468=CARTESIAN_POINT('Ctrl Pts',(20.8357411356458,49.7886476643662,0.11178699241257));
#33469=CARTESIAN_POINT('Ctrl Pts',(18.2796415743407,49.5026299804346,9.99977172329453));
#33470=CARTESIAN_POINT('Ctrl Pts',(11.331704072939,49.2166122965025,17.4852264554514));
#33471=CARTESIAN_POINT('Ctrl Pts',(1.66123364612358,48.9305946125707,20.769713374532));
#33472=CARTESIAN_POINT('Ctrl Pts',(-8.40836280271248,48.6445769286387,19.0641054663158));
#33473=CARTESIAN_POINT('Ctrl Pts',(-16.4577805624964,48.358559244707,12.778190068366));
#33474=CARTESIAN_POINT('Ctrl Pts',(-20.5530816913406,48.0725415607751,3.42220943721791));
#33475=CARTESIAN_POINT('Ctrl Pts',(-19.7103360978953,47.7865238768432,-6.75598501744267));
#33476=CARTESIAN_POINT('Ctrl Pts',(-14.1320205177682,47.5005061929112,-15.3109986552004));
#33477=CARTESIAN_POINT('Ctrl Pts',(-5.15837096698934,47.2144885089794,-20.1874191563466));
#33478=CARTESIAN_POINT('Ctrl Pts',(5.05461953788331,46.9284708250476,-20.2136464975719));
#33479=CARTESIAN_POINT('Ctrl Pts',(14.0531962133193,46.6424531411156,-15.3833793285132));
#33480=CARTESIAN_POINT('Ctrl Pts',(19.6753771318819,46.3564354571838,-6.85712899637094));
#33481=CARTESIAN_POINT('Ctrl Pts',(20.5703871813515,46.0704177732518,3.31660286867692));
#33482=CARTESIAN_POINT('Ctrl Pts',(16.5231928472326,45.78440008932,12.6934936678532));
#33483=CARTESIAN_POINT('Ctrl Pts',(8.50616579319876,45.4983824053879,19.0206684128007));
#33484=CARTESIAN_POINT('Ctrl Pts',(-1.55453742000166,45.2123647214562,20.7779714307639));
#33485=CARTESIAN_POINT('Ctrl Pts',(-11.2417502567269,44.9263470375243,17.5431962462369));
#33486=CARTESIAN_POINT('Ctrl Pts',(-18.2280403108255,44.6403293535925,10.0935241514378));
#33487=CARTESIAN_POINT('Ctrl Pts',(-20.8348940462626,44.3543116696605,0.218800021553303));
#33488=CARTESIAN_POINT('Ctrl Pts',(-18.435993453488,44.0682939857287,-9.70849260964915));
#33489=CARTESIAN_POINT('Ctrl Pts',(-11.6076940924635,43.7822763017968,-17.3032401943773));
#33490=CARTESIAN_POINT('Ctrl Pts',(-1.99055093818596,43.4962586178649,-20.7407422801373));
#33491=CARTESIAN_POINT('Ctrl Pts',(8.10483841942231,43.210240933933,-19.1951107723717));
#33492=CARTESIAN_POINT('Ctrl Pts',(16.2529738141574,42.9242232500011,-13.0376963289105));
#33493=CARTESIAN_POINT('Ctrl Pts',(20.496198829405,42.6382055660691,-3.74786831599905));
#33494=CARTESIAN_POINT('Ctrl Pts',(19.8150438226236,42.3521878821373,6.442415826076));
#33495=CARTESIAN_POINT('Ctrl Pts',(14.3731618757932,42.0661701982055,15.0848566801549));
#33496=CARTESIAN_POINT('Ctrl Pts',(5.47800979903998,41.7801525142735,20.1030368852617));
#33497=CARTESIAN_POINT('Ctrl Pts',(-4.73327910090644,41.4941348303416,20.2912974528859));
#33498=CARTESIAN_POINT('Ctrl Pts',(-13.8073588413796,41.2081171464098,15.6044072362249));
#33499=CARTESIAN_POINT('Ctrl Pts',(-19.5641072756235,40.9220994624778,7.16843008450678));
#33500=CARTESIAN_POINT('Ctrl Pts',(-20.6204183351736,40.636081778546,-2.98982124064651));
#33501=CARTESIAN_POINT('Ctrl Pts',(-16.7225046167151,40.3500640946142,-12.4297434692946));
#33502=CARTESIAN_POINT('Ctrl Pts',(-8.80687188907883,40.0640464106823,-18.883317793704));
#33503=CARTESIAN_POINT('Ctrl Pts',(1.22468410551114,39.7780287267502,-20.8000200050416));
#33504=CARTESIAN_POINT('Ctrl Pts',(10.9619996903122,39.4920110428185,-17.7193466628523));
#33505=CARTESIAN_POINT('Ctrl Pts',(18.0656048624973,39.2059933588865,-10.3814548267914));
#33506=CARTESIAN_POINT('Ctrl Pts',(20.8288001659054,38.9199756749546,-0.549333247311711));
#33507=CARTESIAN_POINT('Ctrl Pts',(18.5877052459464,38.6339579910228,9.41477015443889));
#33508=CARTESIAN_POINT('Ctrl Pts',(11.8807615540461,38.3479403070909,17.1168977404953));
#33509=CARTESIAN_POINT('Ctrl Pts',(2.31936736995136,38.061922623159,20.7065501323236));
#33510=CARTESIAN_POINT('Ctrl Pts',(-7.79927386509286,37.7759049392271,19.3212838737994));
#33511=CARTESIAN_POINT('Ctrl Pts',(-16.0440755285524,37.4898872552951,13.2939205582508));
#33512=CARTESIAN_POINT('Ctrl Pts',(-20.4341563430207,37.2038695713634,4.07258369472472));
#33513=CARTESIAN_POINT('Ctrl Pts',(-19.9147633470591,36.9178518874315,-6.12722482513443));
#33514=CARTESIAN_POINT('Ctrl Pts',(-14.6106849868139,36.6318342034996,-14.8549172986678));
#33515=CARTESIAN_POINT('Ctrl Pts',(-5.79626959920837,36.3458165195677,-20.013593914667));
#33516=CARTESIAN_POINT('Ctrl Pts',(4.41074710085751,36.0597988356359,-20.3638403660848));
#33517=CARTESIAN_POINT('Ctrl Pts',(13.5580456826445,35.773781151704,-15.8215068730476));
#33518=CARTESIAN_POINT('Ctrl Pts',(19.4479123303971,35.4877634677721,-7.47792673419841));
#33519=CARTESIAN_POINT('Ctrl Pts',(20.6652587140309,35.2017457838402,2.66228720640649));
#33520=CARTESIAN_POINT('Ctrl Pts',(16.9176064091894,34.9157280999083,12.1628637573078));
#33521=CARTESIAN_POINT('Ctrl Pts',(9.10536156878462,34.6297104159764,18.7412145098994));
#33522=CARTESIAN_POINT('Ctrl Pts',(-0.894523692409749,34.3436927320444,
20.8168305072369));
#33523=CARTESIAN_POINT('Ctrl Pts',(-10.6794871847836,34.0576750481125,17.8910403232476));
#33524=CARTESIAN_POINT('Ctrl Pts',(-17.8986264154833,33.7716573641808,10.6667643911773));
#33525=CARTESIAN_POINT('Ctrl Pts',(-20.8174533448613,33.4856396802488,0.879743588883181));
#33526=CARTESIAN_POINT('Ctrl Pts',(-18.7347569092819,33.199621996317,-9.11870841395767));
#33527=CARTESIAN_POINT('Ctrl Pts',(-12.1508000651872,32.9136043123851,-16.9261848897893));
#33528=CARTESIAN_POINT('Ctrl Pts',(-2.64767608658403,32.6275866284532,-20.6672680951441));
#33529=CARTESIAN_POINT('Ctrl Pts',(7.49189834615008,32.3415689445214,-19.4423477182672));
#33530=CARTESIAN_POINT('Ctrl Pts',(15.8308297967877,32.0555512605894,-13.5472920743932));
#33531=CARTESIAN_POINT('Ctrl Pts',(20.3676342184536,31.7695335766576,-4.39524046927422));
#33532=CARTESIAN_POINT('Ctrl Pts',(20.1273198351667,31.5788551207029,2.40669092764605));
#33533=CARTESIAN_POINT('Ctrl Pts',(19.2066017265707,31.4835158927257,5.57734892970523));
#33534=CARTESIAN_POINT('Ctrl Pts',(4.64333233882377,52.9869000981986,19.4535206267057));
#33535=CARTESIAN_POINT('Ctrl Pts',(1.43216648144908,52.8915608702213,20.2199891008186));
#33536=CARTESIAN_POINT('Ctrl Pts',(-5.37383258822822,52.7008824142666,20.1316093907699));
#33537=CARTESIAN_POINT('Ctrl Pts',(-14.2958777195593,52.4148647303348,15.1581103347013));
#33538=CARTESIAN_POINT('Ctrl Pts',(-19.7814585069682,52.1288470464028,6.54426003022141));
#33539=CARTESIAN_POINT('Ctrl Pts',(-20.5152439119901,51.842829362471,-3.6426280702438));
#33540=CARTESIAN_POINT('Ctrl Pts',(-16.3196433421081,51.5568116785391,-12.9539840997213));
#33541=CARTESIAN_POINT('Ctrl Pts',(-8.20332978883455,51.2707939946073,-19.153219568267));
#33542=CARTESIAN_POINT('Ctrl Pts',(1.88400888273712,50.9847763106754,-20.750646461542));
#33543=CARTESIAN_POINT('Ctrl Pts',(11.5186449792911,50.6987586267434,-17.3626054373872));
#33544=CARTESIAN_POINT('Ctrl Pts',(18.3858590896531,50.4127409428115,-9.80303327610884));
#33545=CARTESIAN_POINT('Ctrl Pts',(20.8357060913431,50.1267232588797,0.111786760834286));
#33546=CARTESIAN_POINT('Ctrl Pts',(18.2796104405639,49.8407055749479,9.99975479005191));
#33547=CARTESIAN_POINT('Ctrl Pts',(11.3316849311071,49.5546878910159,17.4851967992609));
#33548=CARTESIAN_POINT('Ctrl Pts',(1.66123079414635,49.2686702070841,20.7696781654189));
#33549=CARTESIAN_POINT('Ctrl Pts',(-8.40834852886964,48.9826525231522,19.0640731410849));
#33550=CARTESIAN_POINT('Ctrl Pts',(-16.4577526677278,48.6966348392202,12.7781684046725));
#33551=CARTESIAN_POINT('Ctrl Pts',(-20.5530468397957,48.4106171552885,3.42220363430735));
#33552=CARTESIAN_POINT('Ctrl Pts',(-19.7103026818699,48.1245994713564,-6.75597356255198));
#33553=CARTESIAN_POINT('Ctrl Pts',(-14.13199655626,47.8385817874247,-15.3109726960529));
#33554=CARTESIAN_POINT('Ctrl Pts',(-5.15836222169264,47.5525641034927,-20.187384929133));
#33555=CARTESIAN_POINT('Ctrl Pts',(5.05461096821523,47.2665464195608,-20.2136122260154));
#33556=CARTESIAN_POINT('Ctrl Pts',(14.0531723864299,46.980528735629,-15.3833532464593));
#33557=CARTESIAN_POINT('Ctrl Pts',(19.6753437729727,46.694511051697,-6.85711737033615));
#33558=CARTESIAN_POINT('Ctrl Pts',(20.5703523048758,46.4084933677651,3.31659724548694));
#33559=CARTESIAN_POINT('Ctrl Pts',(16.5231648326995,46.1224756838334,12.6934721464337));
#33560=CARTESIAN_POINT('Ctrl Pts',(8.506151371255,45.8364579999013,19.0206361638605));
#33561=CARTESIAN_POINT('Ctrl Pts',(-1.55453478432823,45.5504403159695,20.77793620237));
#33562=CARTESIAN_POINT('Ctrl Pts',(-11.2417311966972,45.2644226320377,17.5431665023029));
#33563=CARTESIAN_POINT('Ctrl Pts',(-18.2280094057586,44.9784049481057,10.0935070381867));
#33564=CARTESIAN_POINT('Ctrl Pts',(-20.8348587213594,44.6923872641739,0.218799650584877));
#33565=CARTESIAN_POINT('Ctrl Pts',(-18.4359621958441,44.406369580242,-9.70847614920714));
#33566=CARTESIAN_POINT('Ctrl Pts',(-11.6076744119856,44.12035189631,-17.3032108572811));
#33567=CARTESIAN_POINT('Ctrl Pts',(-1.99054756326974,43.8343342123782,-20.7407071148648));
#33568=CARTESIAN_POINT('Ctrl Pts',(8.10482467792518,43.5483165284464,-19.1950782276689));
#33569=CARTESIAN_POINT('Ctrl Pts',(16.2529462577545,43.2622988445143,-13.0376742239087));
#33570=CARTESIAN_POINT('Ctrl Pts',(20.4961640787483,42.9762811605825,-3.74786196160692));
#33571=CARTESIAN_POINT('Ctrl Pts',(19.8150102268438,42.6902634766507,6.44240490316379));
#33572=CARTESIAN_POINT('Ctrl Pts',(14.373137506552,42.4042457927188,15.0848311042578));
#33573=CARTESIAN_POINT('Ctrl Pts',(5.47800051124766,42.1182281087868,20.1030028011987));
#33574=CARTESIAN_POINT('Ctrl Pts',(-4.73327107578148,41.8322104248551,20.291263049633));
#33575=CARTESIAN_POINT('Ctrl Pts',(-13.8073354314394,41.5461927409231,15.6043807794462));
#33576=CARTESIAN_POINT('Ctrl Pts',(-19.5640741052986,41.2601750569912,7.16841793066035));
#33577=CARTESIAN_POINT('Ctrl Pts',(-20.6203833739067,40.9741573730594,-2.98981617149911));
#33578=CARTESIAN_POINT('Ctrl Pts',(-16.7224762642375,40.6881396891274,-12.4297223950579));
#33579=CARTESIAN_POINT('Ctrl Pts',(-8.80685695730628,40.4021220051955,-18.8832857776359));
#33580=CARTESIAN_POINT('Ctrl Pts',(1.22468202909808,40.1161043212636,-20.7999847392663));
#33581=CARTESIAN_POINT('Ctrl Pts',(10.9619811045883,39.830086637332,-17.7193166202595));
#33582=CARTESIAN_POINT('Ctrl Pts',(18.0655742328363,39.5440689533998,-10.3814372253654));
#33583=CARTESIAN_POINT('Ctrl Pts',(20.828764851333,39.2580512694681,-0.549332315930201));
#33584=CARTESIAN_POINT('Ctrl Pts',(18.5876737310819,38.9720335855361,9.41475419198525));
#33585=CARTESIAN_POINT('Ctrl Pts',(11.8807414105874,38.6860159016042,17.1168687193541));
#33586=CARTESIAN_POINT('Ctrl Pts',(2.3193634375443,38.3999982176723,20.7065150249882));
#33587=CARTESIAN_POINT('Ctrl Pts',(-7.7992606416846,38.1139805337404,19.3212511152432));
#33588=CARTESIAN_POINT('Ctrl Pts',(-16.0440483263025,37.8279628498086,13.2938980186905));
#33589=CARTESIAN_POINT('Ctrl Pts',(-20.4341216976102,37.5419451658767,4.07257679006503));
#33590=CARTESIAN_POINT('Ctrl Pts',(-19.9147295820978,37.2559274819448,-6.12721443717201));
#33591=CARTESIAN_POINT('Ctrl Pts',(-14.6106602150796,36.9699097980129,-14.8548921115204));
#33592=CARTESIAN_POINT('Ctrl Pts',(-5.7962597713777,36.6838921140809,-20.013559984459));
#33593=CARTESIAN_POINT('Ctrl Pts',(4.41073962169874,36.3978744301493,-20.3638058354295));
#33594=CARTESIAN_POINT('Ctrl Pts',(13.5580226971577,36.1118567462172,-15.8214800569868));
#33595=CARTESIAN_POINT('Ctrl Pts',(19.4478793535808,35.8258390622853,-7.47791403802881));
#33596=CARTESIAN_POINT('Ctrl Pts',(20.665223683721,35.5398213783534,2.66228265747081));
#33597=CARTESIAN_POINT('Ctrl Pts',(16.9175777119781,35.2538036944215,12.1628432056794));
#33598=CARTESIAN_POINT('Ctrl Pts',(9.10534615878145,34.9677860104897,18.7411825947217));
#33599=CARTESIAN_POINT('Ctrl Pts',(-0.894522231390956,34.6817683265579,
20.816795492637));
#33600=CARTESIAN_POINT('Ctrl Pts',(-10.6794689669763,34.395750642626,17.8910094310093));
#33601=CARTESIAN_POINT('Ctrl Pts',(-17.8985962907561,34.109732958694,10.66674742149));
#33602=CARTESIAN_POINT('Ctrl Pts',(-20.8174176065141,33.8237152747623,0.879739869584473));
#33603=CARTESIAN_POINT('Ctrl Pts',(-18.7347260298444,33.5376975908304,-9.11868850445582));
#33604=CARTESIAN_POINT('Ctrl Pts',(-12.150777696884,33.2516799068986,-16.9261650774874));
#33605=CARTESIAN_POINT('Ctrl Pts',(-2.64767512730806,32.9656622229665,-20.6672153046028));
#33606=CARTESIAN_POINT('Ctrl Pts',(7.49189270466938,32.6796445390347,-19.4423502619352));
#33607=CARTESIAN_POINT('Ctrl Pts',(15.8307887047629,32.3936268551028,-13.547197410414));
#33608=CARTESIAN_POINT('Ctrl Pts',(20.3676300886669,32.1076091711709,-4.39538598078329));
#33609=CARTESIAN_POINT('Ctrl Pts',(20.1272376993497,31.9169307152162,2.4069405189339));
#33610=CARTESIAN_POINT('Ctrl Pts',(19.2065928198908,31.8215914872389,5.57734634332047));
#33611=CARTESIAN_POINT('Origin',(-19.0449515327062,37.3077299277336,2.62623118049498E-5));
#33612=CARTESIAN_POINT('Origin',(19.0460136425543,35.4932476110848,2.3386640259955E-6));
#33613=CARTESIAN_POINT('Ctrl Pts',(4.55156817900642,52.0839261505311,19.0690691497194));
#33614=CARTESIAN_POINT('Ctrl Pts',(1.40386317387558,51.9885869225538,19.8203902459809));
#33615=CARTESIAN_POINT('Ctrl Pts',(-5.26763185562588,51.7979084665993,19.7337571402889));
#33616=CARTESIAN_POINT('Ctrl Pts',(-14.0133545070679,51.5118907826674,14.8585471880017));
#33617=CARTESIAN_POINT('Ctrl Pts',(-19.3905261350575,51.2258730987355,6.41492866250848));
#33618=CARTESIAN_POINT('Ctrl Pts',(-20.109810062967,50.9398554148036,-3.57064039432099));
#33619=CARTESIAN_POINT('Ctrl Pts',(-15.9971253214867,50.6538377308717,-12.6979801411406));
#33620=CARTESIAN_POINT('Ctrl Pts',(-8.04121094733082,50.3678200469398,-18.7747028127674));
#33621=CARTESIAN_POINT('Ctrl Pts',(1.84677603407831,50.0818023630081,-20.3405604525939));
#33622=CARTESIAN_POINT('Ctrl Pts',(11.2910070038031,49.795784679076,-17.0194758109046));
#33623=CARTESIAN_POINT('Ctrl Pts',(18.0225073459559,49.5097669951442,-9.60930018931658));
#33624=CARTESIAN_POINT('Ctrl Pts',(20.423939085836,49.2237493112122,0.109577567659922));
#33625=CARTESIAN_POINT('Ctrl Pts',(17.91835844271,48.9377316272804,9.80213398145383));
#33626=CARTESIAN_POINT('Ctrl Pts',(11.1077417659072,48.6517139433485,17.1396444529813));
#33627=CARTESIAN_POINT('Ctrl Pts',(1.6284006118405,48.3656962594167,20.3592160411455));
#33628=CARTESIAN_POINT('Ctrl Pts',(-8.24217799068105,48.0796785754847,18.6873181477502));
#33629=CARTESIAN_POINT('Ctrl Pts',(-16.1325052533497,47.7936608915529,12.5256390151496));
#33630=CARTESIAN_POINT('Ctrl Pts',(-20.146865906276,47.5076432076209,3.35457211097593));
#33631=CARTESIAN_POINT('Ctrl Pts',(-19.3207765349344,47.2216255236891,-6.62245819279375));
#33632=CARTESIAN_POINT('Ctrl Pts',(-13.8527120492735,46.9356078397572,-15.0083885959309));
#33633=CARTESIAN_POINT('Ctrl Pts',(-5.05641975063352,46.6495901558253,-19.7884304130578));
#33634=CARTESIAN_POINT('Ctrl Pts',(4.95471888809429,46.3635724718934,-19.8141393912687));
#33635=CARTESIAN_POINT('Ctrl Pts',(13.7754456472592,46.0775547879615,-15.0793387209722));
#33636=CARTESIAN_POINT('Ctrl Pts',(19.2865085037628,45.7915371040297,-6.72160313945593));
#33637=CARTESIAN_POINT('Ctrl Pts',(20.1638293709693,45.5055194200977,3.25105277532722));
#33638=CARTESIAN_POINT('Ctrl Pts',(16.1966247061302,45.2195017361659,12.4426165722584));
#33639=CARTESIAN_POINT('Ctrl Pts',(8.33804799799026,44.9334840522339,18.6447395966312));
#33640=CARTESIAN_POINT('Ctrl Pts',(-1.52381318889717,44.6474663683021,20.3673108781014));
#33641=CARTESIAN_POINT('Ctrl Pts',(-11.0195657480682,44.3614486843702,17.1964685259715));
#33642=CARTESIAN_POINT('Ctrl Pts',(-17.8677771767197,44.0754310004384,9.89403344465002));
#33643=CARTESIAN_POINT('Ctrl Pts',(-20.4231084620833,43.7894133165064,0.21447560816814));
#33644=CARTESIAN_POINT('Ctrl Pts',(-18.071620286179,43.5033956325746,-9.51661175381702));
#33645=CARTESIAN_POINT('Ctrl Pts',(-11.3782769866108,43.2173779486426,-16.9612550200911));
#33646=CARTESIAN_POINT('Ctrl Pts',(-1.9512092367546,42.9313602647108,-20.3308175328751));
#33647=CARTESIAN_POINT('Ctrl Pts',(7.94465254970708,42.6453425807789,-18.8157342377349));
#33648=CARTESIAN_POINT('Ctrl Pts',(15.9317463434604,42.359324896847,-12.7800163336468));
#33649=CARTESIAN_POINT('Ctrl Pts',(20.0911072945169,42.0733072129151,-3.67379459426543));
#33650=CARTESIAN_POINT('Ctrl Pts',(19.4234147901971,41.7872895289832,6.31508645456209));
#33651=CARTESIAN_POINT('Ctrl Pts',(14.0890874357509,41.5012718450514,14.7867161421463));
#33652=CARTESIAN_POINT('Ctrl Pts',(5.36974116756858,41.2152541611194,19.7057158924501));
#33653=CARTESIAN_POINT('Ctrl Pts',(-4.63972949631883,40.9292364771876,19.8902556354018));
#33654=CARTESIAN_POINT('Ctrl Pts',(-13.5344670611836,40.6432187932557,15.2959981828706));
#33655=CARTESIAN_POINT('Ctrl Pts',(-19.1774378101796,40.3572011093238,7.02675160207981));
#33656=CARTESIAN_POINT('Ctrl Pts',(-20.2128716977236,40.0711834253919,-2.93072973370433));
#33657=CARTESIAN_POINT('Ctrl Pts',(-16.391997232456,39.78516574146,-12.1840791926085));
#33658=CARTESIAN_POINT('Ctrl Pts',(-8.63281087021374,39.4991480575282,-18.5101036064048));
#33659=CARTESIAN_POINT('Ctrl Pts',(1.20047917033355,39.2131303735962,-20.388923679344));
#33660=CARTESIAN_POINT('Ctrl Pts',(10.7453442354663,38.9271126896644,-17.3691374656916));
#33661=CARTESIAN_POINT('Ctrl Pts',(17.7085521395347,38.6410950057324,-10.1762733926574));
#33662=CARTESIAN_POINT('Ctrl Pts',(20.417135022562,38.3550773218006,-0.538476100078764));
#33663=CARTESIAN_POINT('Ctrl Pts',(18.2203336122712,38.0690596378687,9.22869449600101));
#33664=CARTESIAN_POINT('Ctrl Pts',(11.6459474807784,37.7830419539368,16.7785954808624));
#33665=CARTESIAN_POINT('Ctrl Pts',(2.27352686579039,37.4970242700049,20.2973011664126));
#33666=CARTESIAN_POINT('Ctrl Pts',(-7.64512724273414,37.211006586073,18.9394136253598));
#33667=CARTESIAN_POINT('Ctrl Pts',(-15.7269767710525,36.9249889021412,13.0311764889123));
#33668=CARTESIAN_POINT('Ctrl Pts',(-20.0302910299972,36.6389712182093,3.99209222467112));
#33669=CARTESIAN_POINT('Ctrl Pts',(-19.5211634351657,36.3529535342774,-6.00612496078596));
#33670=CARTESIAN_POINT('Ctrl Pts',(-14.3219160862035,36.0669358503455,-14.5613213338043));
#33671=CARTESIAN_POINT('Ctrl Pts',(-5.68171080823791,35.7809181664136,-19.6180406952307));
#33672=CARTESIAN_POINT('Ctrl Pts',(4.32357209120954,35.4949004824817,-19.9613647896459));
#33673=CARTESIAN_POINT('Ctrl Pts',(13.2900813861324,35.2088827985499,-15.5088070217271));
#33674=CARTESIAN_POINT('Ctrl Pts',(19.0635393648486,34.922865114618,-7.33013127236921));
#33675=CARTESIAN_POINT('Ctrl Pts',(20.2568258479795,34.6368474306861,2.60966912218976));
#33676=CARTESIAN_POINT('Ctrl Pts',(16.5832429750661,34.3508297467542,11.9224742206728));
#33677=CARTESIAN_POINT('Ctrl Pts',(8.92540115930387,34.0648120628223,18.3708087469579));
#33678=CARTESIAN_POINT('Ctrl Pts',(-0.876844177234845,33.7787943788904,
20.4054022090749));
#33679=CARTESIAN_POINT('Ctrl Pts',(-10.4684152624767,33.4927766949586,17.5374371860823));
#33680=CARTESIAN_POINT('Ctrl Pts',(-17.5448741099442,33.2067590110266,10.4559451272518));
#33681=CARTESIAN_POINT('Ctrl Pts',(-20.4060120284528,32.9207413270948,0.862353953033173));
#33682=CARTESIAN_POINT('Ctrl Pts',(-18.3644797802715,32.6347236431628,-8.93847982641409));
#33683=CARTESIAN_POINT('Ctrl Pts',(-11.9106471574553,32.348705959231,-16.5916606313761));
#33684=CARTESIAN_POINT('Ctrl Pts',(-2.59535027396708,32.0626882752991,-20.2587781109716));
#33685=CARTESIAN_POINT('Ctrl Pts',(7.34383368403819,31.7766705913672,-19.058119538942));
#33686=CARTESIAN_POINT('Ctrl Pts',(15.5179317080661,31.4906529074353,-13.2794700414826));
#33687=CARTESIAN_POINT('Ctrl Pts',(19.9651134630054,31.2046352235034,-4.30852186342688));
#33688=CARTESIAN_POINT('Ctrl Pts',(19.7294718512972,31.0139567675488,2.35937317582622));
#33689=CARTESIAN_POINT('Ctrl Pts',(18.8270212698782,30.9186175395716,5.46712367049435));
#33690=CARTESIAN_POINT('Ctrl Pts',(4.60923466564297,52.3132763189096,19.3106663702919));
#33691=CARTESIAN_POINT('Ctrl Pts',(1.42140973612548,52.2179370909323,20.0715636325291));
#33692=CARTESIAN_POINT('Ctrl Pts',(-5.33423115201537,52.0272586349777,19.9837773980296));
#33693=CARTESIAN_POINT('Ctrl Pts',(-14.1909828203529,51.7412409510459,15.0468266418258));
#33694=CARTESIAN_POINT('Ctrl Pts',(-19.6361852777048,51.455223267114,6.49620572739869));
#33695=CARTESIAN_POINT('Ctrl Pts',(-20.3646338079789,51.1692055831821,-3.61588064867942));
#33696=CARTESIAN_POINT('Ctrl Pts',(-16.1998128053513,50.8831878992502,-12.8588746283906));
#33697=CARTESIAN_POINT('Ctrl Pts',(-8.14310354398006,50.5971702153183,-19.0125921812305));
#33698=CARTESIAN_POINT('Ctrl Pts',(1.87017823578569,50.3111525313865,-20.5982913959269));
#33699=CARTESIAN_POINT('Ctrl Pts',(11.4340717297714,50.0251348474545,-17.2351255695043));
#33700=CARTESIAN_POINT('Ctrl Pts',(18.250866979884,49.7391171635227,-9.73105753135605));
#33701=CARTESIAN_POINT('Ctrl Pts',(20.682725918283,49.4530994795907,0.110966039868867));
#33702=CARTESIAN_POINT('Ctrl Pts',(18.1453980309558,49.1670817956589,9.92633457754383));
#33703=CARTESIAN_POINT('Ctrl Pts',(11.2484853751473,48.8810641117269,17.3568170095113));
#33704=CARTESIAN_POINT('Ctrl Pts',(1.64903374001348,48.5950464277951,20.6171830439381));
#33705=CARTESIAN_POINT('Ctrl Pts',(-8.34661277492876,48.3090287438632,18.9241009191025));
#33706=CARTESIAN_POINT('Ctrl Pts',(-16.3369165592206,48.0230110599314,12.6843485443017));
#33707=CARTESIAN_POINT('Ctrl Pts',(-20.4021422778664,47.7369933759994,3.39707713380373));
#33708=CARTESIAN_POINT('Ctrl Pts',(-19.5655857092066,47.4509756920676,-6.70636985850109));
#33709=CARTESIAN_POINT('Ctrl Pts',(-14.0282366220844,47.1649580081357,-15.1985564828789));
#33710=CARTESIAN_POINT('Ctrl Pts',(-5.12048849767038,46.8789403242038,-20.0391651257087));
#33711=CARTESIAN_POINT('Ctrl Pts',(5.01749900683683,46.5929226402719,-20.0651998564322));
#33712=CARTESIAN_POINT('Ctrl Pts',(13.9499911940984,46.30690495634,-15.2704056010356));
#33713=CARTESIAN_POINT('Ctrl Pts',(19.530883477622,46.0208872724081,-6.80677104796723));
#33714=CARTESIAN_POINT('Ctrl Pts',(20.4193206786077,45.7348695884762,3.29224612750658));
#33715=CARTESIAN_POINT('Ctrl Pts',(16.4018484634084,45.4488519045444,12.6002741441233));
#33716=CARTESIAN_POINT('Ctrl Pts',(8.44369751261647,45.1628342206124,18.8809828623243));
#33717=CARTESIAN_POINT('Ctrl Pts',(-1.5431210801265,44.8768165366806,20.6253804537224));
#33718=CARTESIAN_POINT('Ctrl Pts',(-11.1591921657677,44.5907988527487,17.4143610774832));
#33719=CARTESIAN_POINT('Ctrl Pts',(-18.0941757278537,44.3047811688168,10.0193984978728));
#33720=CARTESIAN_POINT('Ctrl Pts',(-20.6818850362316,44.0187634848849,0.217193179943345));
#33721=CARTESIAN_POINT('Ctrl Pts',(-18.3006016871084,43.732745800953,-9.63719458241672));
#33722=CARTESIAN_POINT('Ctrl Pts',(-11.5224485530389,43.4467281170211,-17.1761672346305));
#33723=CARTESIAN_POINT('Ctrl Pts',(-1.97593256634341,43.1607104330893,-20.5884247095969));
#33724=CARTESIAN_POINT('Ctrl Pts',(8.04531743984531,42.8746927491574,-19.054144137735));
#33725=CARTESIAN_POINT('Ctrl Pts',(16.1336138871119,42.5886750652255,-12.9419490213435));
#33726=CARTESIAN_POINT('Ctrl Pts',(20.3456771571892,42.3026573812936,-3.7203444121345));
#33727=CARTESIAN_POINT('Ctrl Pts',(19.6695244726194,42.0166396973617,6.39510348239109));
#33728=CARTESIAN_POINT('Ctrl Pts',(14.2676070664072,41.7306220134299,14.9740752678779));
#33729=CARTESIAN_POINT('Ctrl Pts',(5.43777993972656,41.4446043294979,19.9554025480964));
#33730=CARTESIAN_POINT('Ctrl Pts',(-4.69851845620041,41.1585866455661,20.1422805522664));
#33731=CARTESIAN_POINT('Ctrl Pts',(-13.7059592228948,40.8725689616342,15.4898103058046));
#33732=CARTESIAN_POINT('Ctrl Pts',(-19.4204307740903,40.5865512777023,7.11578597754512));
#33733=CARTESIAN_POINT('Ctrl Pts',(-20.4689844095255,40.3005335937704,-2.96786434529657));
#33734=CARTESIAN_POINT('Ctrl Pts',(-16.5996965107098,40.0145159098385,-12.338460895985));
#33735=CARTESIAN_POINT('Ctrl Pts',(-8.74219525831585,39.7284982259067,-18.7446409300108));
#33736=CARTESIAN_POINT('Ctrl Pts',(1.21569016956076,39.4424805419747,-20.6472671058653));
#33737=CARTESIAN_POINT('Ctrl Pts',(10.8814960545916,39.1564628580429,-17.5892178661681));
#33738=CARTESIAN_POINT('Ctrl Pts',(17.9329331863428,38.8704451741109,-10.3052146442302));
#33739=CARTESIAN_POINT('Ctrl Pts',(20.6758359086147,38.5844274901791,-0.545299008588625));
#33740=CARTESIAN_POINT('Ctrl Pts',(18.4511993260164,38.2984098062472,9.34562919035192));
#33741=CARTESIAN_POINT('Ctrl Pts',(11.7935106393179,38.0123921223153,16.9911932578018));
#33742=CARTESIAN_POINT('Ctrl Pts',(2.30233420892931,37.7263744383834,20.5544836648914));
#33743=CARTESIAN_POINT('Ctrl Pts',(-7.74199691564475,37.4403567544516,19.1793906387571));
#33744=CARTESIAN_POINT('Ctrl Pts',(-15.9262497259321,37.1543390705196,13.1962915700893));
#33745=CARTESIAN_POINT('Ctrl Pts',(-20.2840903035263,36.8683213865878,4.04267511934457));
#33746=CARTESIAN_POINT('Ctrl Pts',(-19.7685116685971,36.5823037026558,-6.08222720709551));
#33747=CARTESIAN_POINT('Ctrl Pts',(-14.5033858356629,36.296286018724,-14.7458245340959));
#33748=CARTESIAN_POINT('Ctrl Pts',(-5.75370247735408,36.0102683347921,-19.8666164362585));
#33749=CARTESIAN_POINT('Ctrl Pts',(4.3783550931621,35.7242506508602,-20.2142907186351));
#33750=CARTESIAN_POINT('Ctrl Pts',(13.4584769907427,35.4382329669283,-15.705315588867));
#33751=CARTESIAN_POINT('Ctrl Pts',(19.3050891506993,35.1522152829964,-7.42300971941554));
#33752=CARTESIAN_POINT('Ctrl Pts',(20.5134954862537,34.8661975990646,2.64273568076763));
#33753=CARTESIAN_POINT('Ctrl Pts',(16.7933654979077,34.5801799151327,12.0735411205764));
#33754=CARTESIAN_POINT('Ctrl Pts',(9.03849286628228,34.2941622312008,18.6035812292506));
#33755=CARTESIAN_POINT('Ctrl Pts',(-0.887954418360535,34.0081445472689,
20.66395416719));
#33756=CARTESIAN_POINT('Ctrl Pts',(-10.6010582823044,33.722126863337,17.759650601607));
#33757=CARTESIAN_POINT('Ctrl Pts',(-17.7671810200845,33.4361091794051,10.5884289825113));
#33758=CARTESIAN_POINT('Ctrl Pts',(-20.6645723959376,33.1500914954732,0.873282748128081));
#33759=CARTESIAN_POINT('Ctrl Pts',(-18.5971711018825,32.8640738115414,-9.0517414780296));
#33760=CARTESIAN_POINT('Ctrl Pts',(-12.0615659342495,32.5780561276095,-16.8018814080699));
#33761=CARTESIAN_POINT('Ctrl Pts',(-2.62823203510157,32.2920384436776,-20.5154892549079));
#33762=CARTESIAN_POINT('Ctrl Pts',(7.43687906663981,32.0060207597457,-19.2995671159022));
#33763=CARTESIAN_POINT('Ctrl Pts',(15.7145693588756,31.7200030758137,-13.4477989002589));
#33764=CARTESIAN_POINT('Ctrl Pts',(20.2180581748965,31.433985391882,-4.36296971266512));
#33765=CARTESIAN_POINT('Ctrl Pts',(19.9795048529764,31.2433069359273,2.38902869855275));
#33766=CARTESIAN_POINT('Ctrl Pts',(19.0655518439061,31.14796770795,5.53638986660212));
#33767=CARTESIAN_POINT('Ctrl Pts',(4.64333483241313,52.6488278526345,19.4535310737487));
#33768=CARTESIAN_POINT('Ctrl Pts',(1.43191331976194,52.5534886246572,20.2200605698449));
#33769=CARTESIAN_POINT('Ctrl Pts',(-5.37368783971419,52.3628101687026,20.1316220182019));
#33770=CARTESIAN_POINT('Ctrl Pts',(-14.2959753053457,52.0767924847707,15.1581479183967));
#33771=CARTESIAN_POINT('Ctrl Pts',(-19.781457688586,51.7907748008388,6.54426626762283));
#33772=CARTESIAN_POINT('Ctrl Pts',(-20.5152980983151,51.5047571169069,-3.64263184470156));
#33773=CARTESIAN_POINT('Ctrl Pts',(-16.319663247268,51.218739432975,-12.9540083481628));
#33774=CARTESIAN_POINT('Ctrl Pts',(-8.20334878518207,50.9327217490431,-19.1532527769858));
#33775=CARTESIAN_POINT('Ctrl Pts',(1.88401446163147,50.6467040651114,-20.7506834995274));
#33776=CARTESIAN_POINT('Ctrl Pts',(11.5186642282071,50.3606863811793,-17.3626359800956));
#33777=CARTESIAN_POINT('Ctrl Pts',(18.3858921732202,50.0746686972475,-9.80305069936693));
#33778=CARTESIAN_POINT('Ctrl Pts',(20.8357426628229,49.7886510133155,0.111787000606133));
#33779=CARTESIAN_POINT('Ctrl Pts',(18.2796429141662,49.5026333293838,9.99977245623812));
#33780=CARTESIAN_POINT('Ctrl Pts',(11.331704903508,49.2166156454518,17.4852277370491));
#33781=CARTESIAN_POINT('Ctrl Pts',(1.66123376788544,48.93059796152,20.7697148968697));
#33782=CARTESIAN_POINT('Ctrl Pts',(-8.40836341901214,48.644580277588,19.0641068636391));
#33783=CARTESIAN_POINT('Ctrl Pts',(-16.4577817687864,48.3585625936563,12.7781910049566));
#33784=CARTESIAN_POINT('Ctrl Pts',(-20.5530831978,48.0725449097243,3.42220968805228));
#33785=CARTESIAN_POINT('Ctrl Pts',(-19.7103375425848,47.7865272257924,-6.75598551262958));
#33786=CARTESIAN_POINT('Ctrl Pts',(-14.1320215535893,47.5005095418605,-15.310999777436));
#33787=CARTESIAN_POINT('Ctrl Pts',(-5.15837134507747,47.2144918579286,-20.1874206360045));
#33788=CARTESIAN_POINT('Ctrl Pts',(5.05461990836688,46.9284741739969,-20.2136479791521));
#33789=CARTESIAN_POINT('Ctrl Pts',(14.0531972433629,46.6424564900648,-15.3833804560538));
#33790=CARTESIAN_POINT('Ctrl Pts',(19.6753785740091,46.356438806133,-6.85712949897131));
#33791=CARTESIAN_POINT('Ctrl Pts',(20.5703886890794,46.070421122201,3.31660311177077));
#33792=CARTESIAN_POINT('Ctrl Pts',(16.5231940583172,45.7844034382693,12.693494598236));
#33793=CARTESIAN_POINT('Ctrl Pts',(8.50616641666698,45.4983857543372,19.0206698069403));
#33794=CARTESIAN_POINT('Ctrl Pts',(-1.5545375339431,45.2123680704055,20.7779729537068));
#33795=CARTESIAN_POINT('Ctrl Pts',(-11.2417510807025,44.9263503864735,17.5431975320836));
#33796=CARTESIAN_POINT('Ctrl Pts',(-18.2280416468685,44.6403327025417,10.0935248912531));
#33797=CARTESIAN_POINT('Ctrl Pts',(-20.8348955733777,44.3543150186097,0.218800037590477));
#33798=CARTESIAN_POINT('Ctrl Pts',(-18.4359948047731,44.0682973346779,-9.70849332124317));
#33799=CARTESIAN_POINT('Ctrl Pts',(-11.6076949432615,43.782279650746,-17.3032414626362));
#33800=CARTESIAN_POINT('Ctrl Pts',(-1.99055108408545,43.4962619668141,-20.7407438003514));
#33801=CARTESIAN_POINT('Ctrl Pts',(8.10483901347483,43.2102442828823,-19.1951121792973));
#33802=CARTESIAN_POINT('Ctrl Pts',(16.252975005436,42.9242265989503,-13.0376972845219));
#33803=CARTESIAN_POINT('Ctrl Pts',(20.4962003316951,42.6382089150184,-3.74786859070293));
#33804=CARTESIAN_POINT('Ctrl Pts',(19.8150452749877,42.3521912310866,6.44241629827955));
#33805=CARTESIAN_POINT('Ctrl Pts',(14.373162929289,42.0661735471547,15.0848577858151));
#33806=CARTESIAN_POINT('Ctrl Pts',(5.47801020055637,41.7801558632228,20.1030383587346));
#33807=CARTESIAN_POINT('Ctrl Pts',(-4.73327944783703,41.4941381792909,20.2912989401575));
#33808=CARTESIAN_POINT('Ctrl Pts',(-13.8073598534042,41.208120495359,15.6044083799661));
#33809=CARTESIAN_POINT('Ctrl Pts',(-19.564108709595,40.9221028114271,7.16843060992428));
#33810=CARTESIAN_POINT('Ctrl Pts',(-20.6204198465685,40.6360851274952,-2.98982145978855));
#33811=CARTESIAN_POINT('Ctrl Pts',(-16.7225058424083,40.3500674435634,-12.4297443803455));
#33812=CARTESIAN_POINT('Ctrl Pts',(-8.80687253458763,40.0640497596315,-18.8833191777762));
#33813=CARTESIAN_POINT('Ctrl Pts',(1.22468419527562,39.7780320756995,-20.8000215296006));
#33814=CARTESIAN_POINT('Ctrl Pts',(10.9620004937833,39.4920143917677,-17.7193479616101));
#33815=CARTESIAN_POINT('Ctrl Pts',(18.0656061866345,39.2059967078358,-10.3814555877109));
#33816=CARTESIAN_POINT('Ctrl Pts',(20.8288016925738,38.9199790239039,-0.549333287575659));
#33817=CARTESIAN_POINT('Ctrl Pts',(18.5877066083516,38.633961339972,9.41477084450422));
#33818=CARTESIAN_POINT('Ctrl Pts',(11.8807624248589,38.3479436560402,17.116898995096));
#33819=CARTESIAN_POINT('Ctrl Pts',(2.3193675399518,38.0619259721082,20.7065516500316));
#33820=CARTESIAN_POINT('Ctrl Pts',(-7.79927443674871,37.7759082881764,19.3212852899728));
#33821=CARTESIAN_POINT('Ctrl Pts',(-16.0440767045196,37.4898906042444,13.2939215326424));
#33822=CARTESIAN_POINT('Ctrl Pts',(-20.4341578407632,37.2038729203126,4.07258399322897));
#33823=CARTESIAN_POINT('Ctrl Pts',(-19.9147648067323,36.9178552363807,-6.12722527423572));
#33824=CARTESIAN_POINT('Ctrl Pts',(-14.6106860577191,36.6318375524488,-14.8549183874744));
#33825=CARTESIAN_POINT('Ctrl Pts',(-5.79627002405195,36.3458198685169,-20.013595381584));
#33826=CARTESIAN_POINT('Ctrl Pts',(4.41074742414779,36.0598021845851,-20.3638418586735));
#33827=CARTESIAN_POINT('Ctrl Pts',(13.5580466763955,35.7737845006532,-15.8215080327013));
#33828=CARTESIAN_POINT('Ctrl Pts',(19.4479137558519,35.4877668167213,-7.47792728230081));
#33829=CARTESIAN_POINT('Ctrl Pts',(20.6652602287124,35.2017491327894,2.6622874015416));
#33830=CARTESIAN_POINT('Ctrl Pts',(16.9176076491828,34.9157314488575,12.1628646487976));
#33831=CARTESIAN_POINT('Ctrl Pts',(9.10536223617151,34.6297137649256,18.7412158835562));
#33832=CARTESIAN_POINT('Ctrl Pts',(-0.894523757974762,34.3436960809937,
20.8168320330279));
#33833=CARTESIAN_POINT('Ctrl Pts',(-10.6794879675477,34.0576783970618,17.8910416345902));
#33834=CARTESIAN_POINT('Ctrl Pts',(-17.8986277273815,33.77166071313,10.6667651730082));
#33835=CARTESIAN_POINT('Ctrl Pts',(-20.8174548706982,33.485643029198,0.87974365336597));
#33836=CARTESIAN_POINT('Ctrl Pts',(-18.7347582824649,33.1996253452662,-9.11870908232498));
#33837=CARTESIAN_POINT('Ctrl Pts',(-12.1508009557936,32.9136076613343,-16.9261861304073));
#33838=CARTESIAN_POINT('Ctrl Pts',(-2.64767628064649,32.6275899774024,-20.6672696099815));
#33839=CARTESIAN_POINT('Ctrl Pts',(7.49189889527313,32.3415722934706,-19.4423491432971));
#33840=CARTESIAN_POINT('Ctrl Pts',(15.8308309571317,32.0555546095386,-13.5472930673906));
#33841=CARTESIAN_POINT('Ctrl Pts',(20.3676357113059,31.7695369256068,-4.39524079135433));
#33842=CARTESIAN_POINT('Ctrl Pts',(20.1273213104426,31.5788584696522,2.40669110392493));
#33843=CARTESIAN_POINT('Ctrl Pts',(19.2066031343271,31.4835192416749,5.57734933849949));
#33844=CARTESIAN_POINT('Ctrl Pts',(4.64333233878899,52.9869051594389,19.4535206265601));
#33845=CARTESIAN_POINT('Ctrl Pts',(1.4321664852399,52.8915659314616,20.2199890997598));
#33846=CARTESIAN_POINT('Ctrl Pts',(-5.37383259039818,52.700887475507,20.1316093905918));
#33847=CARTESIAN_POINT('Ctrl Pts',(-14.2958777181062,52.4148697915752,15.1581103341471));
#33848=CARTESIAN_POINT('Ctrl Pts',(-19.7814585069911,52.1288521076432,6.54426003013162));
#33849=CARTESIAN_POINT('Ctrl Pts',(-20.5152439111901,51.8428344237114,-3.6426280701893));
#33850=CARTESIAN_POINT('Ctrl Pts',(-16.319643341819,51.5568167397795,-12.9539840993653));
#33851=CARTESIAN_POINT('Ctrl Pts',(-8.20332978855467,51.2707990558476,-19.1532195677804));
#33852=CARTESIAN_POINT('Ctrl Pts',(1.88400888265465,50.9847813719157,-20.7506464609989));
#33853=CARTESIAN_POINT('Ctrl Pts',(11.5186449790093,50.6987636879838,-17.3626054369395));
#33854=CARTESIAN_POINT('Ctrl Pts',(18.3858590891679,50.4127460040519,-9.80303327585338));
#33855=CARTESIAN_POINT('Ctrl Pts',(20.835706090807,50.12672832012,0.111786760830759));
#33856=CARTESIAN_POINT('Ctrl Pts',(18.2796104400878,49.8407106361882,9.99975478979293));
#33857=CARTESIAN_POINT('Ctrl Pts',(11.3316849308143,49.5546929522563,17.4851967988074));
#33858=CARTESIAN_POINT('Ctrl Pts',(1.66123079410274,49.2686752683244,20.7696781648804));
#33859=CARTESIAN_POINT('Ctrl Pts',(-8.40834852865135,48.9826575843925,19.0640731405904));
#33860=CARTESIAN_POINT('Ctrl Pts',(-16.4577526673012,48.6966399004606,12.7781684043412));
#33861=CARTESIAN_POINT('Ctrl Pts',(-20.5530468392626,48.4106222165288,3.4222036342186));
#33862=CARTESIAN_POINT('Ctrl Pts',(-19.7103026813588,48.1246045325968,-6.75597356237679));
#33863=CARTESIAN_POINT('Ctrl Pts',(-14.1319965558935,47.838586848665,-15.3109726956559));
#33864=CARTESIAN_POINT('Ctrl Pts',(-5.15836222155889,47.552569164733,-20.1873849286096));
#33865=CARTESIAN_POINT('Ctrl Pts',(5.05461096808417,47.2665514808012,-20.2136122254913));
#33866=CARTESIAN_POINT('Ctrl Pts',(14.0531723860655,46.9805337968693,-15.3833532460604));
#33867=CARTESIAN_POINT('Ctrl Pts',(19.6753437724624,46.6945161129374,-6.85711737015834));
#33868=CARTESIAN_POINT('Ctrl Pts',(20.5703523043425,46.4084984290055,3.31659724540094));
#33869=CARTESIAN_POINT('Ctrl Pts',(16.523164832271,46.1224807450737,12.6934721461046));
#33870=CARTESIAN_POINT('Ctrl Pts',(8.50615137103444,45.8364630611416,19.0206361633673));
#33871=CARTESIAN_POINT('Ctrl Pts',(-1.55453478428792,45.5504453772099,20.7779362018313));
#33872=CARTESIAN_POINT('Ctrl Pts',(-11.2417311964057,45.264427693278,17.5431665018481));
#33873=CARTESIAN_POINT('Ctrl Pts',(-18.228009405286,44.9784100093461,10.0935070379251));
#33874=CARTESIAN_POINT('Ctrl Pts',(-20.8348587208192,44.6923923254142,0.218799650579203));
#33875=CARTESIAN_POINT('Ctrl Pts',(-18.435962195366,44.4063746414823,-9.7084761489554));
#33876=CARTESIAN_POINT('Ctrl Pts',(-11.6076744116846,44.1203569575504,-17.3032108568324));
#33877=CARTESIAN_POINT('Ctrl Pts',(-1.99054756321813,43.8343392736186,-20.7407071143272));
#33878=CARTESIAN_POINT('Ctrl Pts',(8.10482467771502,43.5483215896867,-19.1950782271713));
#33879=CARTESIAN_POINT('Ctrl Pts',(16.2529462573331,43.2623039057547,-13.0376742235707));
#33880=CARTESIAN_POINT('Ctrl Pts',(20.4961640782169,42.9762862218229,-3.74786196150974));
#33881=CARTESIAN_POINT('Ctrl Pts',(19.8150102263299,42.690268537891,6.44240490299675));
#33882=CARTESIAN_POINT('Ctrl Pts',(14.3731375061792,42.4042508539592,15.0848311038666));
#33883=CARTESIAN_POINT('Ctrl Pts',(5.47800051110562,42.1182331700272,20.1030028006775));
#33884=CARTESIAN_POINT('Ctrl Pts',(-4.73327107565875,41.8322154860954,20.2912630491069));
#33885=CARTESIAN_POINT('Ctrl Pts',(-13.8073354310814,41.5461978021635,15.6043807790416));
#33886=CARTESIAN_POINT('Ctrl Pts',(-19.5640741047913,41.2601801182316,7.16841793047448));
#33887=CARTESIAN_POINT('Ctrl Pts',(-20.620383373372,40.9741624342997,-2.98981617142159));
#33888=CARTESIAN_POINT('Ctrl Pts',(-16.7224762638038,40.6881447503678,-12.4297223947356));
#33889=CARTESIAN_POINT('Ctrl Pts',(-8.80685695707791,40.4021270664359,-18.8832857771462));
#33890=CARTESIAN_POINT('Ctrl Pts',(1.22468202906633,40.116109382504,-20.7999847387269));
#33891=CARTESIAN_POINT('Ctrl Pts',(10.961981104304,39.8300916985722,-17.7193166198));
#33892=CARTESIAN_POINT('Ctrl Pts',(18.0655742323679,39.5440740146402,-10.3814372250962));
#33893=CARTESIAN_POINT('Ctrl Pts',(20.8287648507928,39.2580563307084,-0.549332315915957));
#33894=CARTESIAN_POINT('Ctrl Pts',(18.5876737306,38.9720386467765,9.41475419174112));
#33895=CARTESIAN_POINT('Ctrl Pts',(11.8807414102793,38.6860209628446,17.1168687189102));
#33896=CARTESIAN_POINT('Ctrl Pts',(2.31936343748416,38.4000032789127,20.7065150244513));
#33897=CARTESIAN_POINT('Ctrl Pts',(-7.79926064148237,38.1139855949808,19.3212511147423));
#33898=CARTESIAN_POINT('Ctrl Pts',(-16.0440483258864,37.8279679110489,13.2938980183456));
#33899=CARTESIAN_POINT('Ctrl Pts',(-20.4341216970804,37.5419502271171,4.07257678995944));
#33900=CARTESIAN_POINT('Ctrl Pts',(-19.9147295815814,37.2559325431851,-6.12721443701315));
#33901=CARTESIAN_POINT('Ctrl Pts',(-14.6106602147007,36.9699148592533,-14.8548921111352));
#33902=CARTESIAN_POINT('Ctrl Pts',(-5.7962597712274,36.6838971753213,-20.0135599839401));
#33903=CARTESIAN_POINT('Ctrl Pts',(4.41073962158435,36.3978794913895,-20.3638058349016));
#33904=CARTESIAN_POINT('Ctrl Pts',(13.5580226968062,36.1118618074576,-15.8214800565767));
#33905=CARTESIAN_POINT('Ctrl Pts',(19.4478793530763,35.8258441235257,-7.47791403783464));
#33906=CARTESIAN_POINT('Ctrl Pts',(20.6652236831854,35.5398264395938,2.66228265740125));
#33907=CARTESIAN_POINT('Ctrl Pts',(16.9175777115393,35.2538087556619,12.162843205365));
#33908=CARTESIAN_POINT('Ctrl Pts',(9.10534615854576,34.9677910717301,18.7411825942337));
#33909=CARTESIAN_POINT('Ctrl Pts',(-0.894522231368594,34.6817733877981,
20.8167954921014));
#33910=CARTESIAN_POINT('Ctrl Pts',(-10.6794689666977,34.3957557038663,17.891009430537));
#33911=CARTESIAN_POINT('Ctrl Pts',(-17.8985962902953,34.1097380199344,10.66674742123));
#33912=CARTESIAN_POINT('Ctrl Pts',(-20.8174176059676,33.8237203360026,0.879739869528311));
#33913=CARTESIAN_POINT('Ctrl Pts',(-18.7347260293719,33.5377026520706,-9.11868850415275));
#33914=CARTESIAN_POINT('Ctrl Pts',(-12.1507776965424,33.2516849681388,-16.9261650771815));
#33915=CARTESIAN_POINT('Ctrl Pts',(-2.64767512729225,32.9656672842068,-20.6672153038012));
#33916=CARTESIAN_POINT('Ctrl Pts',(7.49189270458082,32.679649600275,-19.4423502619628));
#33917=CARTESIAN_POINT('Ctrl Pts',(15.8307887041391,32.3936319163431,-13.5471974089893));
#33918=CARTESIAN_POINT('Ctrl Pts',(20.367630088594,32.1076142324112,-4.3953859829593));
#33919=CARTESIAN_POINT('Ctrl Pts',(20.1272376981091,31.9169357764566,2.40694052266916));
#33920=CARTESIAN_POINT('Ctrl Pts',(19.2065928197469,31.8215965484793,5.57734634327869));
#33921=CARTESIAN_POINT('Origin',(-19.0475458292466,33.6787329315757,6.55776990852568E-5));
#33922=CARTESIAN_POINT('Ctrl Pts',(4.55156817900642,52.0839261505311,19.0690691497194));
#33923=CARTESIAN_POINT('Ctrl Pts',(1.40386317387558,51.9885869225538,19.8203902459809));
#33924=CARTESIAN_POINT('Ctrl Pts',(-5.26763185562588,51.7979084665993,19.7337571402889));
#33925=CARTESIAN_POINT('Ctrl Pts',(-14.0133545070679,51.5118907826674,14.8585471880017));
#33926=CARTESIAN_POINT('Ctrl Pts',(-19.3905261350575,51.2258730987355,6.41492866250848));
#33927=CARTESIAN_POINT('Ctrl Pts',(-20.109810062967,50.9398554148036,-3.57064039432099));
#33928=CARTESIAN_POINT('Ctrl Pts',(-15.9971253214867,50.6538377308717,-12.6979801411406));
#33929=CARTESIAN_POINT('Ctrl Pts',(-8.04121094733082,50.3678200469398,-18.7747028127674));
#33930=CARTESIAN_POINT('Ctrl Pts',(1.84677603407831,50.0818023630081,-20.3405604525939));
#33931=CARTESIAN_POINT('Ctrl Pts',(11.2910070038031,49.795784679076,-17.0194758109046));
#33932=CARTESIAN_POINT('Ctrl Pts',(18.0225073459559,49.5097669951442,-9.60930018931658));
#33933=CARTESIAN_POINT('Ctrl Pts',(20.423939085836,49.2237493112122,0.109577567659922));
#33934=CARTESIAN_POINT('Ctrl Pts',(17.91835844271,48.9377316272804,9.80213398145383));
#33935=CARTESIAN_POINT('Ctrl Pts',(11.1077417659072,48.6517139433485,17.1396444529813));
#33936=CARTESIAN_POINT('Ctrl Pts',(1.6284006118405,48.3656962594167,20.3592160411455));
#33937=CARTESIAN_POINT('Ctrl Pts',(-8.24217799068105,48.0796785754847,18.6873181477502));
#33938=CARTESIAN_POINT('Ctrl Pts',(-16.1325052533497,47.7936608915529,12.5256390151496));
#33939=CARTESIAN_POINT('Ctrl Pts',(-20.146865906276,47.5076432076209,3.35457211097593));
#33940=CARTESIAN_POINT('Ctrl Pts',(-19.3207765349344,47.2216255236891,-6.62245819279375));
#33941=CARTESIAN_POINT('Ctrl Pts',(-13.8527120492735,46.9356078397572,-15.0083885959309));
#33942=CARTESIAN_POINT('Ctrl Pts',(-5.05641975063352,46.6495901558253,-19.7884304130578));
#33943=CARTESIAN_POINT('Ctrl Pts',(4.95471888809429,46.3635724718934,-19.8141393912687));
#33944=CARTESIAN_POINT('Ctrl Pts',(13.7754456472592,46.0775547879615,-15.0793387209722));
#33945=CARTESIAN_POINT('Ctrl Pts',(19.2865085037628,45.7915371040297,-6.72160313945593));
#33946=CARTESIAN_POINT('Ctrl Pts',(20.1638293709693,45.5055194200977,3.25105277532722));
#33947=CARTESIAN_POINT('Ctrl Pts',(16.1966247061302,45.2195017361659,12.4426165722584));
#33948=CARTESIAN_POINT('Ctrl Pts',(8.33804799799026,44.9334840522339,18.6447395966312));
#33949=CARTESIAN_POINT('Ctrl Pts',(-1.52381318889717,44.6474663683021,20.3673108781014));
#33950=CARTESIAN_POINT('Ctrl Pts',(-11.0195657480682,44.3614486843702,17.1964685259715));
#33951=CARTESIAN_POINT('Ctrl Pts',(-17.8677771767197,44.0754310004384,9.89403344465002));
#33952=CARTESIAN_POINT('Ctrl Pts',(-20.4231084620833,43.7894133165064,0.21447560816814));
#33953=CARTESIAN_POINT('Ctrl Pts',(-18.071620286179,43.5033956325746,-9.51661175381702));
#33954=CARTESIAN_POINT('Ctrl Pts',(-11.3782769866108,43.2173779486426,-16.9612550200911));
#33955=CARTESIAN_POINT('Ctrl Pts',(-1.9512092367546,42.9313602647108,-20.3308175328751));
#33956=CARTESIAN_POINT('Ctrl Pts',(7.94465254970708,42.6453425807789,-18.8157342377349));
#33957=CARTESIAN_POINT('Ctrl Pts',(15.9317463434604,42.359324896847,-12.7800163336468));
#33958=CARTESIAN_POINT('Ctrl Pts',(20.0911072945169,42.0733072129151,-3.67379459426543));
#33959=CARTESIAN_POINT('Ctrl Pts',(19.4234147901971,41.7872895289832,6.31508645456209));
#33960=CARTESIAN_POINT('Ctrl Pts',(14.0890874357509,41.5012718450514,14.7867161421463));
#33961=CARTESIAN_POINT('Ctrl Pts',(5.36974116756858,41.2152541611194,19.7057158924501));
#33962=CARTESIAN_POINT('Ctrl Pts',(-4.63972949631883,40.9292364771876,19.8902556354018));
#33963=CARTESIAN_POINT('Ctrl Pts',(-13.5344670611836,40.6432187932557,15.2959981828706));
#33964=CARTESIAN_POINT('Ctrl Pts',(-19.1774378101796,40.3572011093238,7.02675160207981));
#33965=CARTESIAN_POINT('Ctrl Pts',(-20.2128716977236,40.0711834253919,-2.93072973370433));
#33966=CARTESIAN_POINT('Ctrl Pts',(-16.391997232456,39.78516574146,-12.1840791926085));
#33967=CARTESIAN_POINT('Ctrl Pts',(-8.63281087021374,39.4991480575282,-18.5101036064048));
#33968=CARTESIAN_POINT('Ctrl Pts',(1.20047917033355,39.2131303735962,-20.388923679344));
#33969=CARTESIAN_POINT('Ctrl Pts',(10.7453442354663,38.9271126896644,-17.3691374656916));
#33970=CARTESIAN_POINT('Ctrl Pts',(17.7085521395347,38.6410950057324,-10.1762733926574));
#33971=CARTESIAN_POINT('Ctrl Pts',(20.417135022562,38.3550773218006,-0.538476100078764));
#33972=CARTESIAN_POINT('Ctrl Pts',(18.2203336122712,38.0690596378687,9.22869449600101));
#33973=CARTESIAN_POINT('Ctrl Pts',(11.6459474807784,37.7830419539368,16.7785954808624));
#33974=CARTESIAN_POINT('Ctrl Pts',(2.27352686579039,37.4970242700049,20.2973011664126));
#33975=CARTESIAN_POINT('Ctrl Pts',(-7.64512724273414,37.211006586073,18.9394136253598));
#33976=CARTESIAN_POINT('Ctrl Pts',(-15.7269767710525,36.9249889021412,13.0311764889123));
#33977=CARTESIAN_POINT('Ctrl Pts',(-20.0302910299972,36.6389712182093,3.99209222467112));
#33978=CARTESIAN_POINT('Ctrl Pts',(-19.5211634351657,36.3529535342774,-6.00612496078596));
#33979=CARTESIAN_POINT('Ctrl Pts',(-14.3219160862035,36.0669358503455,-14.5613213338043));
#33980=CARTESIAN_POINT('Ctrl Pts',(-5.68171080823791,35.7809181664136,-19.6180406952307));
#33981=CARTESIAN_POINT('Ctrl Pts',(4.32357209120954,35.4949004824817,-19.9613647896459));
#33982=CARTESIAN_POINT('Ctrl Pts',(13.2900813861324,35.2088827985499,-15.5088070217271));
#33983=CARTESIAN_POINT('Ctrl Pts',(19.0635393648486,34.922865114618,-7.33013127236921));
#33984=CARTESIAN_POINT('Ctrl Pts',(20.2568258479795,34.6368474306861,2.60966912218976));
#33985=CARTESIAN_POINT('Ctrl Pts',(16.5832429750661,34.3508297467542,11.9224742206728));
#33986=CARTESIAN_POINT('Ctrl Pts',(8.92540115930387,34.0648120628223,18.3708087469579));
#33987=CARTESIAN_POINT('Ctrl Pts',(-0.876844177234845,33.7787943788904,
20.4054022090749));
#33988=CARTESIAN_POINT('Ctrl Pts',(-10.4684152624767,33.4927766949586,17.5374371860823));
#33989=CARTESIAN_POINT('Ctrl Pts',(-17.5448741099442,33.2067590110266,10.4559451272518));
#33990=CARTESIAN_POINT('Ctrl Pts',(-20.4060120284528,32.9207413270948,0.862353953033173));
#33991=CARTESIAN_POINT('Ctrl Pts',(-18.3644797802715,32.6347236431628,-8.93847982641409));
#33992=CARTESIAN_POINT('Ctrl Pts',(-11.9106471574553,32.348705959231,-16.5916606313761));
#33993=CARTESIAN_POINT('Ctrl Pts',(-2.59535027396708,32.0626882752991,-20.2587781109716));
#33994=CARTESIAN_POINT('Ctrl Pts',(7.34383368403819,31.7766705913672,-19.058119538942));
#33995=CARTESIAN_POINT('Ctrl Pts',(15.5179317080661,31.4906529074353,-13.2794700414826));
#33996=CARTESIAN_POINT('Ctrl Pts',(19.9651134630054,31.2046352235034,-4.30852186342688));
#33997=CARTESIAN_POINT('Ctrl Pts',(19.7294718512972,31.0139567675488,2.35937317582622));
#33998=CARTESIAN_POINT('Ctrl Pts',(18.8270212698782,30.9186175395716,5.46712367049435));
#33999=CARTESIAN_POINT('Ctrl Pts',(4.60923255731251,52.3132679336935,19.3106575373144));
#34000=CARTESIAN_POINT('Ctrl Pts',(1.42140909460986,52.2179287057162,20.0715544494397));
#34001=CARTESIAN_POINT('Ctrl Pts',(-5.33422871709462,52.0272502497616,19.9837682570995));
#34002=CARTESIAN_POINT('Ctrl Pts',(-14.1909763261272,51.7412325658298,15.0468197581863));
#34003=CARTESIAN_POINT('Ctrl Pts',(-19.6361762962204,51.4552148818979,6.49620275584759));
#34004=CARTESIAN_POINT('Ctrl Pts',(-20.3646244914297,51.169197197966,-3.61587899466143));
#34005=CARTESIAN_POINT('Ctrl Pts',(-16.1998053949433,50.8831795140341,-12.8588687459663));
#34006=CARTESIAN_POINT('Ctrl Pts',(-8.14309981870949,50.5971618301022,-19.012583483815));
#34007=CARTESIAN_POINT('Ctrl Pts',(1.87017738018346,50.3111441461704,-20.5982819730884));
#34008=CARTESIAN_POINT('Ctrl Pts',(11.4340664992166,50.0251264622384,-17.2351176851857));
#34009=CARTESIAN_POINT('Ctrl Pts',(18.2508586308826,49.7391087783066,-9.73105307981533));
#34010=CARTESIAN_POINT('Ctrl Pts',(20.6827164568402,49.4530910943746,0.110965989105271));
#34011=CARTESIAN_POINT('Ctrl Pts',(18.1453897302164,49.1670734104428,9.9263300366759));
#34012=CARTESIAN_POINT('Ctrl Pts',(11.2484802294543,48.8810557265108,17.356809069518));
#34013=CARTESIAN_POINT('Ctrl Pts',(1.64903298565068,48.595038042579,20.617173612469));
#34014=CARTESIAN_POINT('Ctrl Pts',(-8.34660895671389,48.3090203586471,18.924092262145));
#34015=CARTESIAN_POINT('Ctrl Pts',(-16.3369090857883,48.0230026747153,12.684342741761));
#34016=CARTESIAN_POINT('Ctrl Pts',(-20.4021329447687,47.7369849907833,3.39707557978788));
#34017=CARTESIAN_POINT('Ctrl Pts',(-19.5655767587977,47.4509673068515,-6.706366790627));
#34018=CARTESIAN_POINT('Ctrl Pts',(-14.028230204773,47.1649496229196,-15.1985495301968));
#34019=CARTESIAN_POINT('Ctrl Pts',(-5.12048615526843,46.8789319389877,-20.0391559586575));
#34020=CARTESIAN_POINT('Ctrl Pts',(5.01749671154811,46.5929142550558,-20.0651906774713));
#34021=CARTESIAN_POINT('Ctrl Pts',(13.9499848125809,46.3068965711239,-15.2703986154856));
#34022=CARTESIAN_POINT('Ctrl Pts',(19.5308745430877,46.020878887192,-6.80676793416394));
#34023=CARTESIAN_POINT('Ctrl Pts',(20.4193113376518,45.7348612032601,3.2922446214464));
#34024=CARTESIAN_POINT('Ctrl Pts',(16.4018409602723,45.4488435193283,12.600268380043));
#34025=CARTESIAN_POINT('Ctrl Pts',(8.44369364999015,45.1628258353963,18.8809742250915));
#34026=CARTESIAN_POINT('Ctrl Pts',(-1.54312037421536,44.8768081514645,20.6253710185031));
#34027=CARTESIAN_POINT('Ctrl Pts',(-11.1591870609201,44.5907904675326,17.4143531111663));
#34028=CARTESIAN_POINT('Ctrl Pts',(-18.094167450551,44.3047727836007,10.0193939144315));
#34029=CARTESIAN_POINT('Ctrl Pts',(-20.6818755751639,44.0187550996688,0.217193080586861));
#34030=CARTESIAN_POINT('Ctrl Pts',(-18.3005933153748,43.7327374157369,-9.63719017381711));
#34031=CARTESIAN_POINT('Ctrl Pts',(-11.5224432820172,43.446719731805,-17.1761593772771));
#34032=CARTESIAN_POINT('Ctrl Pts',(-1.97593166243974,43.1607020478732,-20.5884152912833));
#34033=CARTESIAN_POINT('Ctrl Pts',(8.04531375946063,42.8746843639413,-19.0541354212884));
#34034=CARTESIAN_POINT('Ctrl Pts',(16.1336065066815,42.5886666800094,-12.9419431009617));
#34035=CARTESIAN_POINT('Ctrl Pts',(20.345667849922,42.3026489960775,-3.72034271023788));
#34036=CARTESIAN_POINT('Ctrl Pts',(19.6695154746628,42.0166313121456,6.3951005569079));
#34037=CARTESIAN_POINT('Ctrl Pts',(14.2676005395942,41.7306136282138,14.9740684178862));
#34038=CARTESIAN_POINT('Ctrl Pts',(5.43777745217748,41.4445959442818,19.955393419363));
#34039=CARTESIAN_POINT('Ctrl Pts',(-4.69851630683148,41.15857826035,20.1422713380444));
#34040=CARTESIAN_POINT('Ctrl Pts',(-13.7059529530113,40.8725605764181,15.4898032198865));
#34041=CARTESIAN_POINT('Ctrl Pts',(-19.4204218900834,40.5865428924862,7.11578272238087));
#34042=CARTESIAN_POINT('Ctrl Pts',(-20.4689750458506,40.3005252085543,-2.96786298762703));
#34043=CARTESIAN_POINT('Ctrl Pts',(-16.5996889170668,40.0145075246224,-12.3384552516729));
#34044=CARTESIAN_POINT('Ctrl Pts',(-8.74219125913972,39.7284898406906,-18.7446323551485));
#34045=CARTESIAN_POINT('Ctrl Pts',(1.21568961343509,39.4424721567586,-20.6472576606339));
#34046=CARTESIAN_POINT('Ctrl Pts',(10.881491076778,39.1564544728268,-17.5892098198619));
#34047=CARTESIAN_POINT('Ctrl Pts',(17.9329249828016,38.8704367888948,-10.3052099300404));
#34048=CARTESIAN_POINT('Ctrl Pts',(20.6758264503142,38.584419104963,-0.545298759137919));
#34049=CARTESIAN_POINT('Ctrl Pts',(18.451190885391,38.2984014210311,9.34562491513086));
#34050=CARTESIAN_POINT('Ctrl Pts',(11.793505244297,38.0123837370992,16.9911854850659));
#34051=CARTESIAN_POINT('Ctrl Pts',(2.30233315571101,37.7263660531673,20.5544742621044));
#34052=CARTESIAN_POINT('Ctrl Pts',(-7.74199337401609,37.4403483692355,19.1793818650155));
#34053=CARTESIAN_POINT('Ctrl Pts',(-15.9262424403617,37.1543306853035,13.1962855333568));
#34054=CARTESIAN_POINT('Ctrl Pts',(-20.2840810244325,36.8683130013717,4.04267326999561));
#34055=CARTESIAN_POINT('Ctrl Pts',(-19.7685026253582,36.5822953174397,-6.08222442473971));
#34056=CARTESIAN_POINT('Ctrl Pts',(-14.5033792009913,36.2962776335079,-14.7458177885191));
#34057=CARTESIAN_POINT('Ctrl Pts',(-5.75369984528409,36.010259949576,-19.866607348141));
#34058=CARTESIAN_POINT('Ctrl Pts',(4.37835309025404,35.7242422656441,-20.2142814714714));
#34059=CARTESIAN_POINT('Ctrl Pts',(13.4584708340718,35.4382245817122,-15.7053084043649));
#34060=CARTESIAN_POINT('Ctrl Pts',(19.3050803194561,35.1522068977803,-7.42300632370911));
#34061=CARTESIAN_POINT('Ctrl Pts',(20.5134861022172,34.8661892138485,2.64273447182919));
#34062=CARTESIAN_POINT('Ctrl Pts',(16.7933578156689,34.5801715299166,12.073535597456));
#34063=CARTESIAN_POINT('Ctrl Pts',(9.03848873156375,34.2941538459847,18.6035727189121));
#34064=CARTESIAN_POINT('Ctrl Pts',(-0.887954012161699,34.0081361620528,
20.6639447143345));
#34065=CARTESIAN_POINT('Ctrl Pts',(-10.6010534327751,33.7221184781209,17.7596424773162));
#34066=CARTESIAN_POINT('Ctrl Pts',(-17.7671728923755,33.436100794189,10.5884241388012));
#34067=CARTESIAN_POINT('Ctrl Pts',(-20.6645629427746,33.1500831102571,0.873282348563049));
#34068=CARTESIAN_POINT('Ctrl Pts',(-18.5971625945114,32.8640654263253,-9.05173733709777));
#34069=CARTESIAN_POINT('Ctrl Pts',(-12.0615604165446,32.5780477423934,-16.801873722239));
#34070=CARTESIAN_POINT('Ctrl Pts',(-2.62823083291946,32.2920300584615,-20.5154798693539));
#34071=CARTESIAN_POINT('Ctrl Pts',(7.4368756648301,32.0060123745296,-19.2995582883958));
#34072=CARTESIAN_POINT('Ctrl Pts',(15.714562169654,31.7199946905976,-13.4477927460282));
#34073=CARTESIAN_POINT('Ctrl Pts',(20.2180489270461,31.4339770066659,-4.36296772201048));
#34074=CARTESIAN_POINT('Ctrl Pts',(19.9794957115804,31.2432985507112,2.38902761432437));
#34075=CARTESIAN_POINT('Ctrl Pts',(19.0655431230475,31.1479593227339,5.53638733417749));
#34076=CARTESIAN_POINT('Ctrl Pts',(4.64333233892574,52.6488033167397,19.453520627133));
#34077=CARTESIAN_POINT('Ctrl Pts',(1.43191255171456,52.5534640887624,20.2200497113865));
#34078=CARTESIAN_POINT('Ctrl Pts',(-5.3736849545451,52.3627856328078,20.1316112074426));
#34079=CARTESIAN_POINT('Ctrl Pts',(-14.2959676280389,52.0767679488759,15.1581397783133));
#34080=CARTESIAN_POINT('Ctrl Pts',(-19.7814470659129,51.790750264944,6.54426275331887));
#34081=CARTESIAN_POINT('Ctrl Pts',(-20.5152870813745,51.5047325810121,-3.64262988858884));
#34082=CARTESIAN_POINT('Ctrl Pts',(-16.3196544835113,51.2187148970802,-12.9540013917531));
#34083=CARTESIAN_POINT('Ctrl Pts',(-8.20334437990304,50.9326972131483,-19.1532424915399));
#34084=CARTESIAN_POINT('Ctrl Pts',(1.88401344989288,50.6466795292165,-20.7506723562449));
#34085=CARTESIAN_POINT('Ctrl Pts',(11.5186580425973,50.3606618452845,-17.3626266562233));
#34086=CARTESIAN_POINT('Ctrl Pts',(18.3858822998485,50.0746441613527,-9.80304543505084));
#34087=CARTESIAN_POINT('Ctrl Pts',(20.8357314738652,49.7886264774207,0.111786940575481));
#34088=CARTESIAN_POINT('Ctrl Pts',(18.2796330978527,49.502608793489,9.99976708628127));
#34089=CARTESIAN_POINT('Ctrl Pts',(11.331698818293,49.216591109557,17.4852183473434));
#34090=CARTESIAN_POINT('Ctrl Pts',(1.66123287578963,48.9305734256252,20.7697037433684));
#34091=CARTESIAN_POINT('Ctrl Pts',(-8.40835890365438,48.6445557416932,19.0640966260628));
#34092=CARTESIAN_POINT('Ctrl Pts',(-16.4577729308274,48.3585380577614,12.7781841429669));
#34093=CARTESIAN_POINT('Ctrl Pts',(-20.5530721606317,48.0725203738295,3.4222078502986));
#34094=CARTESIAN_POINT('Ctrl Pts',(-19.7103269579775,47.7865026898976,-6.75598188461189));
#34095=CARTESIAN_POINT('Ctrl Pts',(-14.1320139645819,47.5004850059657,-15.3109915553079));
#34096=CARTESIAN_POINT('Ctrl Pts',(-5.15836857499125,47.2144673220338,-20.1874097951999));
#34097=CARTESIAN_POINT('Ctrl Pts',(5.05461719399599,46.928449638102,-20.2136371242631));
#34098=CARTESIAN_POINT('Ctrl Pts',(14.0531896966847,46.64243195417,-15.3833721950568));
#34099=CARTESIAN_POINT('Ctrl Pts',(19.6753680081751,46.3564142702382,-6.85712581663851));
#34100=CARTESIAN_POINT('Ctrl Pts',(20.5703776426178,46.0703965863062,3.31660133072865));
#34101=CARTESIAN_POINT('Ctrl Pts',(16.5231851852312,45.7843789023745,12.6934877817289));
#34102=CARTESIAN_POINT('Ctrl Pts',(8.50616184878831,45.4983612184424,19.0206595926901));
#34103=CARTESIAN_POINT('Ctrl Pts',(-1.55453669914413,45.2123435345107,20.7779617957709));
#34104=CARTESIAN_POINT('Ctrl Pts',(-11.2417450437933,44.9263258505787,17.5431881112477));
#34105=CARTESIAN_POINT('Ctrl Pts',(-18.2280318582659,44.6403081666469,10.0935194709503));
#34106=CARTESIAN_POINT('Ctrl Pts',(-20.8348843848739,44.3542904827149,0.218799920093125));
#34107=CARTESIAN_POINT('Ctrl Pts',(-18.4359849044981,44.0682727987831,-9.70848810770543));
#34108=CARTESIAN_POINT('Ctrl Pts',(-11.6076887098374,43.7822551148512,-17.3032321706586));
#34109=CARTESIAN_POINT('Ctrl Pts',(-1.99055001514377,43.4962374309193,-20.7407326624078));
#34110=CARTESIAN_POINT('Ctrl Pts',(8.10483466111215,43.2102197469874,-19.1951018713702));
#34111=CARTESIAN_POINT('Ctrl Pts',(16.2529662774598,42.9242020630555,-13.0376902831752));
#34112=CARTESIAN_POINT('Ctrl Pts',(20.4961893250733,42.6381843791236,-3.74786657806784));
#34113=CARTESIAN_POINT('Ctrl Pts',(19.8150346341516,42.3521666951918,6.44241283865101));
#34114=CARTESIAN_POINT('Ctrl Pts',(14.3731552107868,42.0661490112599,15.0848496851271));
#34115=CARTESIAN_POINT('Ctrl Pts',(5.47800725882155,41.780131327328,20.1030275632439));
#34116=CARTESIAN_POINT('Ctrl Pts',(-4.73327690602851,41.4941136433961,20.2912880435695));
#34117=CARTESIAN_POINT('Ctrl Pts',(-13.8073524387427,41.2080959594642,15.6044000002753));
#34118=CARTESIAN_POINT('Ctrl Pts',(-19.5640982035139,40.9220782755323,7.16842676042032));
#34119=CARTESIAN_POINT('Ctrl Pts',(-20.6204087732399,40.6360605916004,-2.98981985423077));
#34120=CARTESIAN_POINT('Ctrl Pts',(-16.7224968622903,40.3500429076686,-12.4297377054744));
#34121=CARTESIAN_POINT('Ctrl Pts',(-8.80686780522739,40.0640252237367,-18.8833090372844));
#34122=CARTESIAN_POINT('Ctrl Pts',(1.22468353761052,39.7780075398047,-20.8000103598244));
#34123=CARTESIAN_POINT('Ctrl Pts',(10.9619946071022,39.4919898558729,-17.71933844618));
#34124=CARTESIAN_POINT('Ctrl Pts',(18.0655964852611,39.205972171941,-10.3814500127871));
#34125=CARTESIAN_POINT('Ctrl Pts',(20.8287905073425,38.9199544880091,-0.549332992579338));
#34126=CARTESIAN_POINT('Ctrl Pts',(18.5876966266059,38.6339368040772,9.41476578869777));
#34127=CARTESIAN_POINT('Ctrl Pts',(11.8807560447954,38.3479191201454,17.1168898031858));
#34128=CARTESIAN_POINT('Ctrl Pts',(2.31936629443307,38.0619014362134,20.7065405304496));
#34129=CARTESIAN_POINT('Ctrl Pts',(-7.79927024847662,37.7758837522816,19.3212749142897));
#34130=CARTESIAN_POINT('Ctrl Pts',(-16.0440680887234,37.4898660683496,13.2939143937014));
#34131=CARTESIAN_POINT('Ctrl Pts',(-20.4341468674588,37.2038483844178,4.07258180621913));
#34132=CARTESIAN_POINT('Ctrl Pts',(-19.914754112346,36.9178307004859,-6.12722198386726));
#34133=CARTESIAN_POINT('Ctrl Pts',(-14.6106782116652,36.631813016554,-14.8549104102657));
#34134=CARTESIAN_POINT('Ctrl Pts',(-5.79626691140908,36.3457953326221,-20.013584634125));
#34135=CARTESIAN_POINT('Ctrl Pts',(4.41074505554152,36.0597776486903,-20.3638309231293));
#34136=CARTESIAN_POINT('Ctrl Pts',(13.5580393956172,35.7737599647584,-15.8214995364263));
#34137=CARTESIAN_POINT('Ctrl Pts',(19.4479033121684,35.4877422808265,-7.47792326659462));
#34138=CARTESIAN_POINT('Ctrl Pts',(20.6652491313042,35.2017245968946,2.66228597187207));
#34139=CARTESIAN_POINT('Ctrl Pts',(16.9175985642936,34.9157069129627,12.1628581172432));
#34140=CARTESIAN_POINT('Ctrl Pts',(9.10535734652004,34.6296892290308,18.7412058193745));
#34141=CARTESIAN_POINT('Ctrl Pts',(-0.894523277608621,34.3436715450989,
20.8168208542254));
#34142=CARTESIAN_POINT('Ctrl Pts',(-10.6794822325778,34.057653861167,17.8910320269573));
#34143=CARTESIAN_POINT('Ctrl Pts',(-17.8986181156775,33.7716361772352,10.6667594448749));
#34144=CARTESIAN_POINT('Ctrl Pts',(-20.8174436915587,33.4856184933032,0.879743180928813));
#34145=CARTESIAN_POINT('Ctrl Pts',(-18.7347482217545,33.1996008093714,-9.11870418549036));
#34146=CARTESIAN_POINT('Ctrl Pts',(-12.1507944307111,32.9135831254395,-16.9261770409427));
#34147=CARTESIAN_POINT('Ctrl Pts',(-2.64767485883582,32.6275654415076,-20.6672585114316));
#34148=CARTESIAN_POINT('Ctrl Pts',(7.49189487208903,32.3415477575758,-19.442338702727));
#34149=CARTESIAN_POINT('Ctrl Pts',(15.8308224557999,32.0555300736438,-13.5472857921342));
#34150=CARTESIAN_POINT('Ctrl Pts',(20.3676247738314,31.769512389712,-4.3952384316145));
#34151=CARTESIAN_POINT('Ctrl Pts',(20.1273105017425,31.5788339337574,2.40668981240704));
#34152=CARTESIAN_POINT('Ctrl Pts',(19.2065928203126,31.4834947057801,5.57734634344297));
#34153=CARTESIAN_POINT('Ctrl Pts',(4.64333233892574,52.9868680783612,19.453520627133));
#34154=CARTESIAN_POINT('Ctrl Pts',(1.43216645743103,52.8915288503839,20.219989107003));
#34155=CARTESIAN_POINT('Ctrl Pts',(-5.37383257436395,52.7008503944293,20.1316093913839));
#34156=CARTESIAN_POINT('Ctrl Pts',(-14.2958777283883,52.4148327104975,15.1581103378228));
#34157=CARTESIAN_POINT('Ctrl Pts',(-19.7814585063189,52.1288150265655,6.54426003062301));
#34158=CARTESIAN_POINT('Ctrl Pts',(-20.5152439165291,51.8427973426337,-3.642628070496));
#34159=CARTESIAN_POINT('Ctrl Pts',(-16.3196433435216,51.5567796587018,-12.9539841016434));
#34160=CARTESIAN_POINT('Ctrl Pts',(-8.2033297903966,51.27076197477,-19.1532195708586));
#34161=CARTESIAN_POINT('Ctrl Pts',(1.88400888321105,50.984744290838,-20.7506464644501));
#34162=CARTESIAN_POINT('Ctrl Pts',(11.5186449807812,50.6987266069061,-17.362605439778));
#34163=CARTESIAN_POINT('Ctrl Pts',(18.385859092255,50.4127089229742,-9.80303327747567));
#34164=CARTESIAN_POINT('Ctrl Pts',(20.8357060942045,50.1266912390423,0.111786760853765));
#34165=CARTESIAN_POINT('Ctrl Pts',(18.2796104431111,49.8406735551105,9.99975479143606));
#34166=CARTESIAN_POINT('Ctrl Pts',(11.3316849326712,49.5546558711786,17.4851968016857));
#34167=CARTESIAN_POINT('Ctrl Pts',(1.66123079437997,49.2686381872467,20.7696781682973));
#34168=CARTESIAN_POINT('Ctrl Pts',(-8.40834853003687,48.9826205033148,19.0640731437277));
#34169=CARTESIAN_POINT('Ctrl Pts',(-16.4577526700083,48.6966028193829,12.7781684064437));
#34170=CARTESIAN_POINT('Ctrl Pts',(-20.5530468426451,48.4105851354511,3.4222036347818));
#34171=CARTESIAN_POINT('Ctrl Pts',(-19.7103026846019,48.1245674515191,-6.75597356348852));
#34172=CARTESIAN_POINT('Ctrl Pts',(-14.131996558219,47.8385497675873,-15.3109726981753));
#34173=CARTESIAN_POINT('Ctrl Pts',(-5.15836222240763,47.5525320836553,-20.1873849319314));
#34174=CARTESIAN_POINT('Ctrl Pts',(5.05461096891587,47.2665143997235,-20.2136122288173));
#34175=CARTESIAN_POINT('Ctrl Pts',(14.0531723883779,46.9804967157916,-15.3833532485917));
#34176=CARTESIAN_POINT('Ctrl Pts',(19.6753437757,46.6944790318597,-6.85711737128667));
#34177=CARTESIAN_POINT('Ctrl Pts',(20.5703523077272,46.4084613479278,3.31659724594668));
#34178=CARTESIAN_POINT('Ctrl Pts',(16.5231648349899,46.122443663996,12.6934721481933));
#34179=CARTESIAN_POINT('Ctrl Pts',(8.50615137243411,45.836425980064,19.0206361664971));
#34180=CARTESIAN_POINT('Ctrl Pts',(-1.55453478454372,45.5504082961322,20.7779362052502));
#34181=CARTESIAN_POINT('Ctrl Pts',(-11.2417311982555,45.2643906122003,17.5431665047348));
#34182=CARTESIAN_POINT('Ctrl Pts',(-18.2280094082854,44.9783729282684,10.0935070395859));
#34183=CARTESIAN_POINT('Ctrl Pts',(-20.8348587242475,44.6923552443365,0.218799650615206));
#34184=CARTESIAN_POINT('Ctrl Pts',(-18.4359621983996,44.4063375604046,-9.7084761505529));
#34185=CARTESIAN_POINT('Ctrl Pts',(-11.6076744135946,44.1203198764727,-17.3032108596796));
#34186=CARTESIAN_POINT('Ctrl Pts',(-1.99054756354567,43.8343021925409,-20.7407071177399));
#34187=CARTESIAN_POINT('Ctrl Pts',(8.10482467904866,43.548284508609,-19.1950782303297));
#34188=CARTESIAN_POINT('Ctrl Pts',(16.2529462600075,43.262266824677,-13.037674225716));
#34189=CARTESIAN_POINT('Ctrl Pts',(20.4961640815895,42.9762491407452,-3.74786196212644));
#34190=CARTESIAN_POINT('Ctrl Pts',(19.8150102295904,42.6902314568133,6.44240490405684));
#34191=CARTESIAN_POINT('Ctrl Pts',(14.3731375085443,42.4042137728815,15.0848311063488));
#34192=CARTESIAN_POINT('Ctrl Pts',(5.47800051200701,42.1181960889495,20.1030028039854));
#34193=CARTESIAN_POINT('Ctrl Pts',(-4.7332710764376,41.8321784050177,20.2912630524458));
#34194=CARTESIAN_POINT('Ctrl Pts',(-13.8073354333533,41.5461607210858,15.6043807816092));
#34195=CARTESIAN_POINT('Ctrl Pts',(-19.5640741080106,41.2601430371539,7.16841793165403));
#34196=CARTESIAN_POINT('Ctrl Pts',(-20.6203833767651,40.974125353222,-2.98981617191356));
#34197=CARTESIAN_POINT('Ctrl Pts',(-16.7224762665556,40.6881076692901,-12.4297223967809));
#34198=CARTESIAN_POINT('Ctrl Pts',(-8.80685695852706,40.4020899853582,-18.8832857802534));
#34199=CARTESIAN_POINT('Ctrl Pts',(1.22468202926784,40.1160723014263,-20.7999847421496));
#34200=CARTESIAN_POINT('Ctrl Pts',(10.9619811061078,39.8300546174945,-17.7193166227157));
#34201=CARTESIAN_POINT('Ctrl Pts',(18.0655742353405,39.5440369335625,-10.3814372268044));
#34202=CARTESIAN_POINT('Ctrl Pts',(20.8287648542201,39.2580192496307,-0.549332316006349));
#34203=CARTESIAN_POINT('Ctrl Pts',(18.5876737336586,38.9720015656988,9.4147541932903));
#34204=CARTESIAN_POINT('Ctrl Pts',(11.8807414122342,38.6859838817669,17.1168687217268));
#34205=CARTESIAN_POINT('Ctrl Pts',(2.3193634378658,38.399966197835,20.7065150278585));
#34206=CARTESIAN_POINT('Ctrl Pts',(-7.79926064276572,38.1139485139031,19.3212511179216));
#34207=CARTESIAN_POINT('Ctrl Pts',(-16.0440483285264,37.8279308299712,13.2938980205332));
#34208=CARTESIAN_POINT('Ctrl Pts',(-20.4341217004428,37.5419131460394,4.07257679062954));
#34209=CARTESIAN_POINT('Ctrl Pts',(-19.9147295848584,37.2558954621074,-6.12721443802131));
#34210=CARTESIAN_POINT('Ctrl Pts',(-14.6106602171049,36.9698777781756,-14.8548921135797));
#34211=CARTESIAN_POINT('Ctrl Pts',(-5.79625977218121,36.6838600942437,-20.013559987233));
#34212=CARTESIAN_POINT('Ctrl Pts',(4.41073962231023,36.3978424103118,-20.3638058382528));
#34213=CARTESIAN_POINT('Ctrl Pts',(13.5580226990369,36.1118247263799,-15.8214800591791));
#34214=CARTESIAN_POINT('Ctrl Pts',(19.4478793562769,35.825807042448,-7.47791403906704));
#34215=CARTESIAN_POINT('Ctrl Pts',(20.665223686585,35.5397893585161,2.66228265784318));
#34216=CARTESIAN_POINT('Ctrl Pts',(16.9175777143245,35.2537716745842,12.1628432073588));
#34217=CARTESIAN_POINT('Ctrl Pts',(9.10534616004098,34.9677539906524,18.7411825973328));
#34218=CARTESIAN_POINT('Ctrl Pts',(-0.894522231509686,34.6817363067204,
20.8167954954961));
#34219=CARTESIAN_POINT('Ctrl Pts',(-10.6794689684672,34.3957186227886,17.8910094335422));
#34220=CARTESIAN_POINT('Ctrl Pts',(-17.8985962932162,34.1097009388567,10.6667474228629));
#34221=CARTESIAN_POINT('Ctrl Pts',(-20.8174176094417,33.8236832549249,0.879739869917406));
#34222=CARTESIAN_POINT('Ctrl Pts',(-18.7347260323576,33.5376655709929,-9.11868850614119));
#34223=CARTESIAN_POINT('Ctrl Pts',(-12.1507776987356,33.2516478870611,-16.9261650789921));
#34224=CARTESIAN_POINT('Ctrl Pts',(-2.64767512734078,32.9656302031292,-20.6672153091488));
#34225=CARTESIAN_POINT('Ctrl Pts',(7.49189270503917,32.6796125191973,-19.4423502612674));
#34226=CARTESIAN_POINT('Ctrl Pts',(15.8307887083071,32.3935948352654,-13.547197419082));
#34227=CARTESIAN_POINT('Ctrl Pts',(20.3676300886108,32.1075771513335,-4.39538596690554));
#34228=CARTESIAN_POINT('Ctrl Pts',(20.1272377066867,31.9168986953789,2.40694049524253));
#34229=CARTESIAN_POINT('Ctrl Pts',(19.2065928203126,31.8215594674016,5.57734634344296));
#34230=CARTESIAN_POINT('Ctrl Pts',(4.55156817900642,52.0839261505311,19.0690691497194));
#34231=CARTESIAN_POINT('Ctrl Pts',(1.40386317387558,51.9885869225538,19.8203902459809));
#34232=CARTESIAN_POINT('Ctrl Pts',(-5.26763185562588,51.7979084665993,19.7337571402889));
#34233=CARTESIAN_POINT('Ctrl Pts',(-14.0133545070679,51.5118907826674,14.8585471880017));
#34234=CARTESIAN_POINT('Ctrl Pts',(-19.3905261350575,51.2258730987355,6.41492866250848));
#34235=CARTESIAN_POINT('Ctrl Pts',(-20.109810062967,50.9398554148036,-3.57064039432099));
#34236=CARTESIAN_POINT('Ctrl Pts',(-15.9971253214867,50.6538377308717,-12.6979801411406));
#34237=CARTESIAN_POINT('Ctrl Pts',(-8.04121094733082,50.3678200469398,-18.7747028127674));
#34238=CARTESIAN_POINT('Ctrl Pts',(1.84677603407831,50.0818023630081,-20.3405604525939));
#34239=CARTESIAN_POINT('Ctrl Pts',(11.2910070038031,49.795784679076,-17.0194758109046));
#34240=CARTESIAN_POINT('Ctrl Pts',(18.0225073459559,49.5097669951442,-9.60930018931658));
#34241=CARTESIAN_POINT('Ctrl Pts',(20.423939085836,49.2237493112122,0.109577567659922));
#34242=CARTESIAN_POINT('Ctrl Pts',(17.91835844271,48.9377316272804,9.80213398145383));
#34243=CARTESIAN_POINT('Ctrl Pts',(11.1077417659072,48.6517139433485,17.1396444529813));
#34244=CARTESIAN_POINT('Ctrl Pts',(1.6284006118405,48.3656962594167,20.3592160411455));
#34245=CARTESIAN_POINT('Ctrl Pts',(-8.24217799068105,48.0796785754847,18.6873181477502));
#34246=CARTESIAN_POINT('Ctrl Pts',(-16.1325052533497,47.7936608915529,12.5256390151496));
#34247=CARTESIAN_POINT('Ctrl Pts',(-20.146865906276,47.5076432076209,3.35457211097593));
#34248=CARTESIAN_POINT('Ctrl Pts',(-19.3207765349344,47.2216255236891,-6.62245819279375));
#34249=CARTESIAN_POINT('Ctrl Pts',(-13.8527120492735,46.9356078397572,-15.0083885959309));
#34250=CARTESIAN_POINT('Ctrl Pts',(-5.05641975063352,46.6495901558253,-19.7884304130578));
#34251=CARTESIAN_POINT('Ctrl Pts',(4.95471888809429,46.3635724718934,-19.8141393912687));
#34252=CARTESIAN_POINT('Ctrl Pts',(13.7754456472592,46.0775547879615,-15.0793387209722));
#34253=CARTESIAN_POINT('Ctrl Pts',(19.2865085037628,45.7915371040297,-6.72160313945593));
#34254=CARTESIAN_POINT('Ctrl Pts',(20.1638293709693,45.5055194200977,3.25105277532722));
#34255=CARTESIAN_POINT('Ctrl Pts',(16.1966247061302,45.2195017361659,12.4426165722584));
#34256=CARTESIAN_POINT('Ctrl Pts',(8.33804799799026,44.9334840522339,18.6447395966312));
#34257=CARTESIAN_POINT('Ctrl Pts',(-1.52381318889717,44.6474663683021,20.3673108781014));
#34258=CARTESIAN_POINT('Ctrl Pts',(-11.0195657480682,44.3614486843702,17.1964685259715));
#34259=CARTESIAN_POINT('Ctrl Pts',(-17.8677771767197,44.0754310004384,9.89403344465002));
#34260=CARTESIAN_POINT('Ctrl Pts',(-20.4231084620833,43.7894133165064,0.21447560816814));
#34261=CARTESIAN_POINT('Ctrl Pts',(-18.071620286179,43.5033956325746,-9.51661175381702));
#34262=CARTESIAN_POINT('Ctrl Pts',(-11.3782769866108,43.2173779486426,-16.9612550200911));
#34263=CARTESIAN_POINT('Ctrl Pts',(-1.9512092367546,42.9313602647108,-20.3308175328751));
#34264=CARTESIAN_POINT('Ctrl Pts',(7.94465254970708,42.6453425807789,-18.8157342377349));
#34265=CARTESIAN_POINT('Ctrl Pts',(15.9317463434604,42.359324896847,-12.7800163336468));
#34266=CARTESIAN_POINT('Ctrl Pts',(20.0911072945169,42.0733072129151,-3.67379459426543));
#34267=CARTESIAN_POINT('Ctrl Pts',(19.4234147901971,41.7872895289832,6.31508645456209));
#34268=CARTESIAN_POINT('Ctrl Pts',(14.0890874357509,41.5012718450514,14.7867161421463));
#34269=CARTESIAN_POINT('Ctrl Pts',(5.36974116756858,41.2152541611194,19.7057158924501));
#34270=CARTESIAN_POINT('Ctrl Pts',(-4.63972949631883,40.9292364771876,19.8902556354018));
#34271=CARTESIAN_POINT('Ctrl Pts',(-13.5344670611836,40.6432187932557,15.2959981828706));
#34272=CARTESIAN_POINT('Ctrl Pts',(-19.1774378101796,40.3572011093238,7.02675160207981));
#34273=CARTESIAN_POINT('Ctrl Pts',(-20.2128716977236,40.0711834253919,-2.93072973370433));
#34274=CARTESIAN_POINT('Ctrl Pts',(-16.391997232456,39.78516574146,-12.1840791926085));
#34275=CARTESIAN_POINT('Ctrl Pts',(-8.63281087021374,39.4991480575282,-18.5101036064048));
#34276=CARTESIAN_POINT('Ctrl Pts',(1.20047917033355,39.2131303735962,-20.388923679344));
#34277=CARTESIAN_POINT('Ctrl Pts',(10.7453442354663,38.9271126896644,-17.3691374656916));
#34278=CARTESIAN_POINT('Ctrl Pts',(17.7085521395347,38.6410950057324,-10.1762733926574));
#34279=CARTESIAN_POINT('Ctrl Pts',(20.417135022562,38.3550773218006,-0.538476100078764));
#34280=CARTESIAN_POINT('Ctrl Pts',(18.2203336122712,38.0690596378687,9.22869449600101));
#34281=CARTESIAN_POINT('Ctrl Pts',(11.6459474807784,37.7830419539368,16.7785954808624));
#34282=CARTESIAN_POINT('Ctrl Pts',(2.27352686579039,37.4970242700049,20.2973011664126));
#34283=CARTESIAN_POINT('Ctrl Pts',(-7.64512724273414,37.211006586073,18.9394136253598));
#34284=CARTESIAN_POINT('Ctrl Pts',(-15.7269767710525,36.9249889021412,13.0311764889123));
#34285=CARTESIAN_POINT('Ctrl Pts',(-20.0302910299972,36.6389712182093,3.99209222467112));
#34286=CARTESIAN_POINT('Ctrl Pts',(-19.5211634351657,36.3529535342774,-6.00612496078596));
#34287=CARTESIAN_POINT('Ctrl Pts',(-14.3219160862035,36.0669358503455,-14.5613213338043));
#34288=CARTESIAN_POINT('Ctrl Pts',(-5.68171080823791,35.7809181664136,-19.6180406952307));
#34289=CARTESIAN_POINT('Ctrl Pts',(4.32357209120954,35.4949004824817,-19.9613647896459));
#34290=CARTESIAN_POINT('Ctrl Pts',(13.2900813861324,35.2088827985499,-15.5088070217271));
#34291=CARTESIAN_POINT('Ctrl Pts',(19.0635393648486,34.922865114618,-7.33013127236921));
#34292=CARTESIAN_POINT('Ctrl Pts',(20.2568258479795,34.6368474306861,2.60966912218976));
#34293=CARTESIAN_POINT('Ctrl Pts',(16.5832429750661,34.3508297467542,11.9224742206728));
#34294=CARTESIAN_POINT('Ctrl Pts',(8.92540115930387,34.0648120628223,18.3708087469579));
#34295=CARTESIAN_POINT('Ctrl Pts',(-0.876844177234845,33.7787943788904,
20.4054022090749));
#34296=CARTESIAN_POINT('Ctrl Pts',(-10.4684152624767,33.4927766949586,17.5374371860823));
#34297=CARTESIAN_POINT('Ctrl Pts',(-17.5448741099442,33.2067590110266,10.4559451272518));
#34298=CARTESIAN_POINT('Ctrl Pts',(-20.4060120284528,32.9207413270948,0.862353953033173));
#34299=CARTESIAN_POINT('Ctrl Pts',(-18.3644797802715,32.6347236431628,-8.93847982641409));
#34300=CARTESIAN_POINT('Ctrl Pts',(-11.9106471574553,32.348705959231,-16.5916606313761));
#34301=CARTESIAN_POINT('Ctrl Pts',(-2.59535027396708,32.0626882752991,-20.2587781109716));
#34302=CARTESIAN_POINT('Ctrl Pts',(7.34383368403819,31.7766705913672,-19.058119538942));
#34303=CARTESIAN_POINT('Ctrl Pts',(15.5179317080661,31.4906529074353,-13.2794700414826));
#34304=CARTESIAN_POINT('Ctrl Pts',(19.9651134630054,31.2046352235034,-4.30852186342688));
#34305=CARTESIAN_POINT('Ctrl Pts',(19.7294718512972,31.0139567675488,2.35937317582622));
#34306=CARTESIAN_POINT('Ctrl Pts',(18.8270212698782,30.9186175395716,5.46712367049435));
#34307=CARTESIAN_POINT('Ctrl Pts',(4.60923255731251,52.3132679336935,19.3106575373144));
#34308=CARTESIAN_POINT('Ctrl Pts',(1.42140909460986,52.2179287057162,20.0715544494397));
#34309=CARTESIAN_POINT('Ctrl Pts',(-5.33422871709462,52.0272502497616,19.9837682570995));
#34310=CARTESIAN_POINT('Ctrl Pts',(-14.1909763261272,51.7412325658298,15.0468197581863));
#34311=CARTESIAN_POINT('Ctrl Pts',(-19.6361762962204,51.4552148818979,6.49620275584759));
#34312=CARTESIAN_POINT('Ctrl Pts',(-20.3646244914297,51.169197197966,-3.61587899466143));
#34313=CARTESIAN_POINT('Ctrl Pts',(-16.1998053949433,50.8831795140341,-12.8588687459663));
#34314=CARTESIAN_POINT('Ctrl Pts',(-8.14309981870949,50.5971618301022,-19.012583483815));
#34315=CARTESIAN_POINT('Ctrl Pts',(1.87017738018346,50.3111441461704,-20.5982819730884));
#34316=CARTESIAN_POINT('Ctrl Pts',(11.4340664992166,50.0251264622384,-17.2351176851857));
#34317=CARTESIAN_POINT('Ctrl Pts',(18.2508586308826,49.7391087783066,-9.73105307981533));
#34318=CARTESIAN_POINT('Ctrl Pts',(20.6827164568402,49.4530910943746,0.110965989105271));
#34319=CARTESIAN_POINT('Ctrl Pts',(18.1453897302164,49.1670734104428,9.9263300366759));
#34320=CARTESIAN_POINT('Ctrl Pts',(11.2484802294543,48.8810557265108,17.356809069518));
#34321=CARTESIAN_POINT('Ctrl Pts',(1.64903298565068,48.595038042579,20.617173612469));
#34322=CARTESIAN_POINT('Ctrl Pts',(-8.34660895671389,48.3090203586471,18.924092262145));
#34323=CARTESIAN_POINT('Ctrl Pts',(-16.3369090857883,48.0230026747153,12.684342741761));
#34324=CARTESIAN_POINT('Ctrl Pts',(-20.4021329447687,47.7369849907833,3.39707557978788));
#34325=CARTESIAN_POINT('Ctrl Pts',(-19.5655767587977,47.4509673068515,-6.706366790627));
#34326=CARTESIAN_POINT('Ctrl Pts',(-14.028230204773,47.1649496229196,-15.1985495301968));
#34327=CARTESIAN_POINT('Ctrl Pts',(-5.12048615526843,46.8789319389877,-20.0391559586575));
#34328=CARTESIAN_POINT('Ctrl Pts',(5.01749671154811,46.5929142550558,-20.0651906774713));
#34329=CARTESIAN_POINT('Ctrl Pts',(13.9499848125809,46.3068965711239,-15.2703986154856));
#34330=CARTESIAN_POINT('Ctrl Pts',(19.5308745430877,46.020878887192,-6.80676793416394));
#34331=CARTESIAN_POINT('Ctrl Pts',(20.4193113376518,45.7348612032601,3.2922446214464));
#34332=CARTESIAN_POINT('Ctrl Pts',(16.4018409602723,45.4488435193283,12.600268380043));
#34333=CARTESIAN_POINT('Ctrl Pts',(8.44369364999015,45.1628258353963,18.8809742250915));
#34334=CARTESIAN_POINT('Ctrl Pts',(-1.54312037421536,44.8768081514645,20.6253710185031));
#34335=CARTESIAN_POINT('Ctrl Pts',(-11.1591870609201,44.5907904675326,17.4143531111663));
#34336=CARTESIAN_POINT('Ctrl Pts',(-18.094167450551,44.3047727836007,10.0193939144315));
#34337=CARTESIAN_POINT('Ctrl Pts',(-20.6818755751639,44.0187550996688,0.217193080586861));
#34338=CARTESIAN_POINT('Ctrl Pts',(-18.3005933153748,43.7327374157369,-9.63719017381711));
#34339=CARTESIAN_POINT('Ctrl Pts',(-11.5224432820172,43.446719731805,-17.1761593772771));
#34340=CARTESIAN_POINT('Ctrl Pts',(-1.97593166243974,43.1607020478732,-20.5884152912833));
#34341=CARTESIAN_POINT('Ctrl Pts',(8.04531375946063,42.8746843639413,-19.0541354212884));
#34342=CARTESIAN_POINT('Ctrl Pts',(16.1336065066815,42.5886666800094,-12.9419431009617));
#34343=CARTESIAN_POINT('Ctrl Pts',(20.345667849922,42.3026489960775,-3.72034271023788));
#34344=CARTESIAN_POINT('Ctrl Pts',(19.6695154746628,42.0166313121456,6.3951005569079));
#34345=CARTESIAN_POINT('Ctrl Pts',(14.2676005395942,41.7306136282138,14.9740684178862));
#34346=CARTESIAN_POINT('Ctrl Pts',(5.43777745217748,41.4445959442818,19.955393419363));
#34347=CARTESIAN_POINT('Ctrl Pts',(-4.69851630683148,41.15857826035,20.1422713380444));
#34348=CARTESIAN_POINT('Ctrl Pts',(-13.7059529530113,40.8725605764181,15.4898032198865));
#34349=CARTESIAN_POINT('Ctrl Pts',(-19.4204218900834,40.5865428924862,7.11578272238087));
#34350=CARTESIAN_POINT('Ctrl Pts',(-20.4689750458506,40.3005252085543,-2.96786298762703));
#34351=CARTESIAN_POINT('Ctrl Pts',(-16.5996889170668,40.0145075246224,-12.3384552516729));
#34352=CARTESIAN_POINT('Ctrl Pts',(-8.74219125913972,39.7284898406906,-18.7446323551485));
#34353=CARTESIAN_POINT('Ctrl Pts',(1.21568961343509,39.4424721567586,-20.6472576606339));
#34354=CARTESIAN_POINT('Ctrl Pts',(10.881491076778,39.1564544728268,-17.5892098198619));
#34355=CARTESIAN_POINT('Ctrl Pts',(17.9329249828016,38.8704367888948,-10.3052099300404));
#34356=CARTESIAN_POINT('Ctrl Pts',(20.6758264503142,38.584419104963,-0.545298759137919));
#34357=CARTESIAN_POINT('Ctrl Pts',(18.451190885391,38.2984014210311,9.34562491513086));
#34358=CARTESIAN_POINT('Ctrl Pts',(11.793505244297,38.0123837370992,16.9911854850659));
#34359=CARTESIAN_POINT('Ctrl Pts',(2.30233315571101,37.7263660531673,20.5544742621044));
#34360=CARTESIAN_POINT('Ctrl Pts',(-7.74199337401609,37.4403483692355,19.1793818650155));
#34361=CARTESIAN_POINT('Ctrl Pts',(-15.9262424403617,37.1543306853035,13.1962855333568));
#34362=CARTESIAN_POINT('Ctrl Pts',(-20.2840810244325,36.8683130013717,4.04267326999561));
#34363=CARTESIAN_POINT('Ctrl Pts',(-19.7685026253582,36.5822953174397,-6.08222442473971));
#34364=CARTESIAN_POINT('Ctrl Pts',(-14.5033792009913,36.2962776335079,-14.7458177885191));
#34365=CARTESIAN_POINT('Ctrl Pts',(-5.75369984528409,36.010259949576,-19.866607348141));
#34366=CARTESIAN_POINT('Ctrl Pts',(4.37835309025404,35.7242422656441,-20.2142814714714));
#34367=CARTESIAN_POINT('Ctrl Pts',(13.4584708340718,35.4382245817122,-15.7053084043649));
#34368=CARTESIAN_POINT('Ctrl Pts',(19.3050803194561,35.1522068977803,-7.42300632370911));
#34369=CARTESIAN_POINT('Ctrl Pts',(20.5134861022172,34.8661892138485,2.64273447182919));
#34370=CARTESIAN_POINT('Ctrl Pts',(16.7933578156689,34.5801715299166,12.073535597456));
#34371=CARTESIAN_POINT('Ctrl Pts',(9.03848873156375,34.2941538459847,18.6035727189121));
#34372=CARTESIAN_POINT('Ctrl Pts',(-0.887954012161699,34.0081361620528,
20.6639447143345));
#34373=CARTESIAN_POINT('Ctrl Pts',(-10.6010534327751,33.7221184781209,17.7596424773162));
#34374=CARTESIAN_POINT('Ctrl Pts',(-17.7671728923755,33.436100794189,10.5884241388012));
#34375=CARTESIAN_POINT('Ctrl Pts',(-20.6645629427746,33.1500831102571,0.873282348563049));
#34376=CARTESIAN_POINT('Ctrl Pts',(-18.5971625945114,32.8640654263253,-9.05173733709777));
#34377=CARTESIAN_POINT('Ctrl Pts',(-12.0615604165446,32.5780477423934,-16.801873722239));
#34378=CARTESIAN_POINT('Ctrl Pts',(-2.62823083291946,32.2920300584615,-20.5154798693539));
#34379=CARTESIAN_POINT('Ctrl Pts',(7.4368756648301,32.0060123745296,-19.2995582883958));
#34380=CARTESIAN_POINT('Ctrl Pts',(15.714562169654,31.7199946905976,-13.4477927460282));
#34381=CARTESIAN_POINT('Ctrl Pts',(20.2180489270461,31.4339770066659,-4.36296772201048));
#34382=CARTESIAN_POINT('Ctrl Pts',(19.9794957115804,31.2432985507112,2.38902761432437));
#34383=CARTESIAN_POINT('Ctrl Pts',(19.0655431230475,31.1479593227339,5.53638733417749));
#34384=CARTESIAN_POINT('Ctrl Pts',(4.64333233892574,52.6488033167397,19.453520627133));
#34385=CARTESIAN_POINT('Ctrl Pts',(1.43191255171456,52.5534640887624,20.2200497113865));
#34386=CARTESIAN_POINT('Ctrl Pts',(-5.3736849545451,52.3627856328078,20.1316112074426));
#34387=CARTESIAN_POINT('Ctrl Pts',(-14.2959676280389,52.0767679488759,15.1581397783133));
#34388=CARTESIAN_POINT('Ctrl Pts',(-19.7814470659129,51.790750264944,6.54426275331887));
#34389=CARTESIAN_POINT('Ctrl Pts',(-20.5152870813745,51.5047325810121,-3.64262988858884));
#34390=CARTESIAN_POINT('Ctrl Pts',(-16.3196544835113,51.2187148970802,-12.9540013917531));
#34391=CARTESIAN_POINT('Ctrl Pts',(-8.20334437990304,50.9326972131483,-19.1532424915399));
#34392=CARTESIAN_POINT('Ctrl Pts',(1.88401344989288,50.6466795292165,-20.7506723562449));
#34393=CARTESIAN_POINT('Ctrl Pts',(11.5186580425973,50.3606618452845,-17.3626266562233));
#34394=CARTESIAN_POINT('Ctrl Pts',(18.3858822998485,50.0746441613527,-9.80304543505084));
#34395=CARTESIAN_POINT('Ctrl Pts',(20.8357314738652,49.7886264774207,0.111786940575481));
#34396=CARTESIAN_POINT('Ctrl Pts',(18.2796330978527,49.502608793489,9.99976708628127));
#34397=CARTESIAN_POINT('Ctrl Pts',(11.331698818293,49.216591109557,17.4852183473434));
#34398=CARTESIAN_POINT('Ctrl Pts',(1.66123287578963,48.9305734256252,20.7697037433684));
#34399=CARTESIAN_POINT('Ctrl Pts',(-8.40835890365438,48.6445557416932,19.0640966260628));
#34400=CARTESIAN_POINT('Ctrl Pts',(-16.4577729308274,48.3585380577614,12.7781841429669));
#34401=CARTESIAN_POINT('Ctrl Pts',(-20.5530721606317,48.0725203738295,3.4222078502986));
#34402=CARTESIAN_POINT('Ctrl Pts',(-19.7103269579775,47.7865026898976,-6.75598188461189));
#34403=CARTESIAN_POINT('Ctrl Pts',(-14.1320139645819,47.5004850059657,-15.3109915553079));
#34404=CARTESIAN_POINT('Ctrl Pts',(-5.15836857499125,47.2144673220338,-20.1874097951999));
#34405=CARTESIAN_POINT('Ctrl Pts',(5.05461719399599,46.928449638102,-20.2136371242631));
#34406=CARTESIAN_POINT('Ctrl Pts',(14.0531896966847,46.64243195417,-15.3833721950568));
#34407=CARTESIAN_POINT('Ctrl Pts',(19.6753680081751,46.3564142702382,-6.85712581663851));
#34408=CARTESIAN_POINT('Ctrl Pts',(20.5703776426178,46.0703965863062,3.31660133072865));
#34409=CARTESIAN_POINT('Ctrl Pts',(16.5231851852312,45.7843789023745,12.6934877817289));
#34410=CARTESIAN_POINT('Ctrl Pts',(8.50616184878831,45.4983612184424,19.0206595926901));
#34411=CARTESIAN_POINT('Ctrl Pts',(-1.55453669914413,45.2123435345107,20.7779617957709));
#34412=CARTESIAN_POINT('Ctrl Pts',(-11.2417450437933,44.9263258505787,17.5431881112477));
#34413=CARTESIAN_POINT('Ctrl Pts',(-18.2280318582659,44.6403081666469,10.0935194709503));
#34414=CARTESIAN_POINT('Ctrl Pts',(-20.8348843848739,44.3542904827149,0.218799920093125));
#34415=CARTESIAN_POINT('Ctrl Pts',(-18.4359849044981,44.0682727987831,-9.70848810770543));
#34416=CARTESIAN_POINT('Ctrl Pts',(-11.6076887098374,43.7822551148512,-17.3032321706586));
#34417=CARTESIAN_POINT('Ctrl Pts',(-1.99055001514377,43.4962374309193,-20.7407326624078));
#34418=CARTESIAN_POINT('Ctrl Pts',(8.10483466111215,43.2102197469874,-19.1951018713702));
#34419=CARTESIAN_POINT('Ctrl Pts',(16.2529662774598,42.9242020630555,-13.0376902831752));
#34420=CARTESIAN_POINT('Ctrl Pts',(20.4961893250733,42.6381843791236,-3.74786657806784));
#34421=CARTESIAN_POINT('Ctrl Pts',(19.8150346341516,42.3521666951918,6.44241283865101));
#34422=CARTESIAN_POINT('Ctrl Pts',(14.3731552107868,42.0661490112599,15.0848496851271));
#34423=CARTESIAN_POINT('Ctrl Pts',(5.47800725882155,41.780131327328,20.1030275632439));
#34424=CARTESIAN_POINT('Ctrl Pts',(-4.73327690602851,41.4941136433961,20.2912880435695));
#34425=CARTESIAN_POINT('Ctrl Pts',(-13.8073524387427,41.2080959594642,15.6044000002753));
#34426=CARTESIAN_POINT('Ctrl Pts',(-19.5640982035139,40.9220782755323,7.16842676042032));
#34427=CARTESIAN_POINT('Ctrl Pts',(-20.6204087732399,40.6360605916004,-2.98981985423077));
#34428=CARTESIAN_POINT('Ctrl Pts',(-16.7224968622903,40.3500429076686,-12.4297377054744));
#34429=CARTESIAN_POINT('Ctrl Pts',(-8.80686780522739,40.0640252237367,-18.8833090372844));
#34430=CARTESIAN_POINT('Ctrl Pts',(1.22468353761052,39.7780075398047,-20.8000103598244));
#34431=CARTESIAN_POINT('Ctrl Pts',(10.9619946071022,39.4919898558729,-17.71933844618));
#34432=CARTESIAN_POINT('Ctrl Pts',(18.0655964852611,39.205972171941,-10.3814500127871));
#34433=CARTESIAN_POINT('Ctrl Pts',(20.8287905073425,38.9199544880091,-0.549332992579338));
#34434=CARTESIAN_POINT('Ctrl Pts',(18.5876966266059,38.6339368040772,9.41476578869777));
#34435=CARTESIAN_POINT('Ctrl Pts',(11.8807560447954,38.3479191201454,17.1168898031858));
#34436=CARTESIAN_POINT('Ctrl Pts',(2.31936629443307,38.0619014362134,20.7065405304496));
#34437=CARTESIAN_POINT('Ctrl Pts',(-7.79927024847662,37.7758837522816,19.3212749142897));
#34438=CARTESIAN_POINT('Ctrl Pts',(-16.0440680887234,37.4898660683496,13.2939143937014));
#34439=CARTESIAN_POINT('Ctrl Pts',(-20.4341468674588,37.2038483844178,4.07258180621913));
#34440=CARTESIAN_POINT('Ctrl Pts',(-19.914754112346,36.9178307004859,-6.12722198386726));
#34441=CARTESIAN_POINT('Ctrl Pts',(-14.6106782116652,36.631813016554,-14.8549104102657));
#34442=CARTESIAN_POINT('Ctrl Pts',(-5.79626691140908,36.3457953326221,-20.013584634125));
#34443=CARTESIAN_POINT('Ctrl Pts',(4.41074505554152,36.0597776486903,-20.3638309231293));
#34444=CARTESIAN_POINT('Ctrl Pts',(13.5580393956172,35.7737599647584,-15.8214995364263));
#34445=CARTESIAN_POINT('Ctrl Pts',(19.4479033121684,35.4877422808265,-7.47792326659462));
#34446=CARTESIAN_POINT('Ctrl Pts',(20.6652491313042,35.2017245968946,2.66228597187207));
#34447=CARTESIAN_POINT('Ctrl Pts',(16.9175985642936,34.9157069129627,12.1628581172432));
#34448=CARTESIAN_POINT('Ctrl Pts',(9.10535734652004,34.6296892290308,18.7412058193745));
#34449=CARTESIAN_POINT('Ctrl Pts',(-0.894523277608621,34.3436715450989,
20.8168208542254));
#34450=CARTESIAN_POINT('Ctrl Pts',(-10.6794822325778,34.057653861167,17.8910320269573));
#34451=CARTESIAN_POINT('Ctrl Pts',(-17.8986181156775,33.7716361772352,10.6667594448749));
#34452=CARTESIAN_POINT('Ctrl Pts',(-20.8174436915587,33.4856184933032,0.879743180928813));
#34453=CARTESIAN_POINT('Ctrl Pts',(-18.7347482217545,33.1996008093714,-9.11870418549036));
#34454=CARTESIAN_POINT('Ctrl Pts',(-12.1507944307111,32.9135831254395,-16.9261770409427));
#34455=CARTESIAN_POINT('Ctrl Pts',(-2.64767485883582,32.6275654415076,-20.6672585114316));
#34456=CARTESIAN_POINT('Ctrl Pts',(7.49189487208903,32.3415477575758,-19.442338702727));
#34457=CARTESIAN_POINT('Ctrl Pts',(15.8308224557999,32.0555300736438,-13.5472857921342));
#34458=CARTESIAN_POINT('Ctrl Pts',(20.3676247738314,31.769512389712,-4.3952384316145));
#34459=CARTESIAN_POINT('Ctrl Pts',(20.1273105017425,31.5788339337574,2.40668981240704));
#34460=CARTESIAN_POINT('Ctrl Pts',(19.2065928203126,31.4834947057801,5.57734634344297));
#34461=CARTESIAN_POINT('Ctrl Pts',(4.64333233892574,52.9868680783612,19.453520627133));
#34462=CARTESIAN_POINT('Ctrl Pts',(1.43216645743103,52.8915288503839,20.219989107003));
#34463=CARTESIAN_POINT('Ctrl Pts',(-5.37383257436395,52.7008503944293,20.1316093913839));
#34464=CARTESIAN_POINT('Ctrl Pts',(-14.2958777283883,52.4148327104975,15.1581103378228));
#34465=CARTESIAN_POINT('Ctrl Pts',(-19.7814585063189,52.1288150265655,6.54426003062301));
#34466=CARTESIAN_POINT('Ctrl Pts',(-20.5152439165291,51.8427973426337,-3.642628070496));
#34467=CARTESIAN_POINT('Ctrl Pts',(-16.3196433435216,51.5567796587018,-12.9539841016434));
#34468=CARTESIAN_POINT('Ctrl Pts',(-8.2033297903966,51.27076197477,-19.1532195708586));
#34469=CARTESIAN_POINT('Ctrl Pts',(1.88400888321105,50.984744290838,-20.7506464644501));
#34470=CARTESIAN_POINT('Ctrl Pts',(11.5186449807812,50.6987266069061,-17.362605439778));
#34471=CARTESIAN_POINT('Ctrl Pts',(18.385859092255,50.4127089229742,-9.80303327747567));
#34472=CARTESIAN_POINT('Ctrl Pts',(20.8357060942045,50.1266912390423,0.111786760853765));
#34473=CARTESIAN_POINT('Ctrl Pts',(18.2796104431111,49.8406735551105,9.99975479143606));
#34474=CARTESIAN_POINT('Ctrl Pts',(11.3316849326712,49.5546558711786,17.4851968016857));
#34475=CARTESIAN_POINT('Ctrl Pts',(1.66123079437997,49.2686381872467,20.7696781682973));
#34476=CARTESIAN_POINT('Ctrl Pts',(-8.40834853003687,48.9826205033148,19.0640731437277));
#34477=CARTESIAN_POINT('Ctrl Pts',(-16.4577526700083,48.6966028193829,12.7781684064437));
#34478=CARTESIAN_POINT('Ctrl Pts',(-20.5530468426451,48.4105851354511,3.4222036347818));
#34479=CARTESIAN_POINT('Ctrl Pts',(-19.7103026846019,48.1245674515191,-6.75597356348852));
#34480=CARTESIAN_POINT('Ctrl Pts',(-14.131996558219,47.8385497675873,-15.3109726981753));
#34481=CARTESIAN_POINT('Ctrl Pts',(-5.15836222240763,47.5525320836553,-20.1873849319314));
#34482=CARTESIAN_POINT('Ctrl Pts',(5.05461096891587,47.2665143997235,-20.2136122288173));
#34483=CARTESIAN_POINT('Ctrl Pts',(14.0531723883779,46.9804967157916,-15.3833532485917));
#34484=CARTESIAN_POINT('Ctrl Pts',(19.6753437757,46.6944790318597,-6.85711737128667));
#34485=CARTESIAN_POINT('Ctrl Pts',(20.5703523077272,46.4084613479278,3.31659724594668));
#34486=CARTESIAN_POINT('Ctrl Pts',(16.5231648349899,46.122443663996,12.6934721481933));
#34487=CARTESIAN_POINT('Ctrl Pts',(8.50615137243411,45.836425980064,19.0206361664971));
#34488=CARTESIAN_POINT('Ctrl Pts',(-1.55453478454372,45.5504082961322,20.7779362052502));
#34489=CARTESIAN_POINT('Ctrl Pts',(-11.2417311982555,45.2643906122003,17.5431665047348));
#34490=CARTESIAN_POINT('Ctrl Pts',(-18.2280094082854,44.9783729282684,10.0935070395859));
#34491=CARTESIAN_POINT('Ctrl Pts',(-20.8348587242475,44.6923552443365,0.218799650615206));
#34492=CARTESIAN_POINT('Ctrl Pts',(-18.4359621983996,44.4063375604046,-9.7084761505529));
#34493=CARTESIAN_POINT('Ctrl Pts',(-11.6076744135946,44.1203198764727,-17.3032108596796));
#34494=CARTESIAN_POINT('Ctrl Pts',(-1.99054756354567,43.8343021925409,-20.7407071177399));
#34495=CARTESIAN_POINT('Ctrl Pts',(8.10482467904866,43.548284508609,-19.1950782303297));
#34496=CARTESIAN_POINT('Ctrl Pts',(16.2529462600075,43.262266824677,-13.037674225716));
#34497=CARTESIAN_POINT('Ctrl Pts',(20.4961640815895,42.9762491407452,-3.74786196212644));
#34498=CARTESIAN_POINT('Ctrl Pts',(19.8150102295904,42.6902314568133,6.44240490405684));
#34499=CARTESIAN_POINT('Ctrl Pts',(14.3731375085443,42.4042137728815,15.0848311063488));
#34500=CARTESIAN_POINT('Ctrl Pts',(5.47800051200701,42.1181960889495,20.1030028039854));
#34501=CARTESIAN_POINT('Ctrl Pts',(-4.7332710764376,41.8321784050177,20.2912630524458));
#34502=CARTESIAN_POINT('Ctrl Pts',(-13.8073354333533,41.5461607210858,15.6043807816092));
#34503=CARTESIAN_POINT('Ctrl Pts',(-19.5640741080106,41.2601430371539,7.16841793165403));
#34504=CARTESIAN_POINT('Ctrl Pts',(-20.6203833767651,40.974125353222,-2.98981617191356));
#34505=CARTESIAN_POINT('Ctrl Pts',(-16.7224762665556,40.6881076692901,-12.4297223967809));
#34506=CARTESIAN_POINT('Ctrl Pts',(-8.80685695852706,40.4020899853582,-18.8832857802534));
#34507=CARTESIAN_POINT('Ctrl Pts',(1.22468202926784,40.1160723014263,-20.7999847421496));
#34508=CARTESIAN_POINT('Ctrl Pts',(10.9619811061078,39.8300546174945,-17.7193166227157));
#34509=CARTESIAN_POINT('Ctrl Pts',(18.0655742353405,39.5440369335625,-10.3814372268044));
#34510=CARTESIAN_POINT('Ctrl Pts',(20.8287648542201,39.2580192496307,-0.549332316006349));
#34511=CARTESIAN_POINT('Ctrl Pts',(18.5876737336586,38.9720015656988,9.4147541932903));
#34512=CARTESIAN_POINT('Ctrl Pts',(11.8807414122342,38.6859838817669,17.1168687217268));
#34513=CARTESIAN_POINT('Ctrl Pts',(2.3193634378658,38.399966197835,20.7065150278585));
#34514=CARTESIAN_POINT('Ctrl Pts',(-7.79926064276572,38.1139485139031,19.3212511179216));
#34515=CARTESIAN_POINT('Ctrl Pts',(-16.0440483285264,37.8279308299712,13.2938980205332));
#34516=CARTESIAN_POINT('Ctrl Pts',(-20.4341217004428,37.5419131460394,4.07257679062954));
#34517=CARTESIAN_POINT('Ctrl Pts',(-19.9147295848584,37.2558954621074,-6.12721443802131));
#34518=CARTESIAN_POINT('Ctrl Pts',(-14.6106602171049,36.9698777781756,-14.8548921135797));
#34519=CARTESIAN_POINT('Ctrl Pts',(-5.79625977218121,36.6838600942437,-20.013559987233));
#34520=CARTESIAN_POINT('Ctrl Pts',(4.41073962231023,36.3978424103118,-20.3638058382528));
#34521=CARTESIAN_POINT('Ctrl Pts',(13.5580226990369,36.1118247263799,-15.8214800591791));
#34522=CARTESIAN_POINT('Ctrl Pts',(19.4478793562769,35.825807042448,-7.47791403906704));
#34523=CARTESIAN_POINT('Ctrl Pts',(20.665223686585,35.5397893585161,2.66228265784318));
#34524=CARTESIAN_POINT('Ctrl Pts',(16.9175777143245,35.2537716745842,12.1628432073588));
#34525=CARTESIAN_POINT('Ctrl Pts',(9.10534616004098,34.9677539906524,18.7411825973328));
#34526=CARTESIAN_POINT('Ctrl Pts',(-0.894522231509686,34.6817363067204,
20.8167954954961));
#34527=CARTESIAN_POINT('Ctrl Pts',(-10.6794689684672,34.3957186227886,17.8910094335422));
#34528=CARTESIAN_POINT('Ctrl Pts',(-17.8985962932162,34.1097009388567,10.6667474228629));
#34529=CARTESIAN_POINT('Ctrl Pts',(-20.8174176094417,33.8236832549249,0.879739869917406));
#34530=CARTESIAN_POINT('Ctrl Pts',(-18.7347260323576,33.5376655709929,-9.11868850614119));
#34531=CARTESIAN_POINT('Ctrl Pts',(-12.1507776987356,33.2516478870611,-16.9261650789921));
#34532=CARTESIAN_POINT('Ctrl Pts',(-2.64767512734078,32.9656302031292,-20.6672153091488));
#34533=CARTESIAN_POINT('Ctrl Pts',(7.49189270503917,32.6796125191973,-19.4423502612674));
#34534=CARTESIAN_POINT('Ctrl Pts',(15.8307887083071,32.3935948352654,-13.547197419082));
#34535=CARTESIAN_POINT('Ctrl Pts',(20.3676300886108,32.1075771513335,-4.39538596690554));
#34536=CARTESIAN_POINT('Ctrl Pts',(20.1272377066867,31.9168986953789,2.40694049524253));
#34537=CARTESIAN_POINT('Ctrl Pts',(19.2065928203126,31.8215594674016,5.57734634344296));
#34538=CARTESIAN_POINT('Ctrl Pts',(4.55156817900642,52.0839261505311,19.0690691497194));
#34539=CARTESIAN_POINT('Ctrl Pts',(1.40386317387558,51.9885869225538,19.8203902459809));
#34540=CARTESIAN_POINT('Ctrl Pts',(-5.26763185562588,51.7979084665993,19.7337571402889));
#34541=CARTESIAN_POINT('Ctrl Pts',(-14.0133545070679,51.5118907826674,14.8585471880017));
#34542=CARTESIAN_POINT('Ctrl Pts',(-19.3905261350575,51.2258730987355,6.41492866250848));
#34543=CARTESIAN_POINT('Ctrl Pts',(-20.109810062967,50.9398554148036,-3.57064039432099));
#34544=CARTESIAN_POINT('Ctrl Pts',(-15.9971253214867,50.6538377308717,-12.6979801411406));
#34545=CARTESIAN_POINT('Ctrl Pts',(-8.04121094733082,50.3678200469398,-18.7747028127674));
#34546=CARTESIAN_POINT('Ctrl Pts',(1.84677603407831,50.0818023630081,-20.3405604525939));
#34547=CARTESIAN_POINT('Ctrl Pts',(11.2910070038031,49.795784679076,-17.0194758109046));
#34548=CARTESIAN_POINT('Ctrl Pts',(18.0225073459559,49.5097669951442,-9.60930018931658));
#34549=CARTESIAN_POINT('Ctrl Pts',(20.423939085836,49.2237493112122,0.109577567659922));
#34550=CARTESIAN_POINT('Ctrl Pts',(17.91835844271,48.9377316272804,9.80213398145383));
#34551=CARTESIAN_POINT('Ctrl Pts',(11.1077417659072,48.6517139433485,17.1396444529813));
#34552=CARTESIAN_POINT('Ctrl Pts',(1.6284006118405,48.3656962594167,20.3592160411455));
#34553=CARTESIAN_POINT('Ctrl Pts',(-8.24217799068105,48.0796785754847,18.6873181477502));
#34554=CARTESIAN_POINT('Ctrl Pts',(-16.1325052533497,47.7936608915529,12.5256390151496));
#34555=CARTESIAN_POINT('Ctrl Pts',(-20.146865906276,47.5076432076209,3.35457211097593));
#34556=CARTESIAN_POINT('Ctrl Pts',(-19.3207765349344,47.2216255236891,-6.62245819279375));
#34557=CARTESIAN_POINT('Ctrl Pts',(-13.8527120492735,46.9356078397572,-15.0083885959309));
#34558=CARTESIAN_POINT('Ctrl Pts',(-5.05641975063352,46.6495901558253,-19.7884304130578));
#34559=CARTESIAN_POINT('Ctrl Pts',(4.95471888809429,46.3635724718934,-19.8141393912687));
#34560=CARTESIAN_POINT('Ctrl Pts',(13.7754456472592,46.0775547879615,-15.0793387209722));
#34561=CARTESIAN_POINT('Ctrl Pts',(19.2865085037628,45.7915371040297,-6.72160313945593));
#34562=CARTESIAN_POINT('Ctrl Pts',(20.1638293709693,45.5055194200977,3.25105277532722));
#34563=CARTESIAN_POINT('Ctrl Pts',(16.1966247061302,45.2195017361659,12.4426165722584));
#34564=CARTESIAN_POINT('Ctrl Pts',(8.33804799799026,44.9334840522339,18.6447395966312));
#34565=CARTESIAN_POINT('Ctrl Pts',(-1.52381318889717,44.6474663683021,20.3673108781014));
#34566=CARTESIAN_POINT('Ctrl Pts',(-11.0195657480682,44.3614486843702,17.1964685259715));
#34567=CARTESIAN_POINT('Ctrl Pts',(-17.8677771767197,44.0754310004384,9.89403344465002));
#34568=CARTESIAN_POINT('Ctrl Pts',(-20.4231084620833,43.7894133165064,0.21447560816814));
#34569=CARTESIAN_POINT('Ctrl Pts',(-18.071620286179,43.5033956325746,-9.51661175381702));
#34570=CARTESIAN_POINT('Ctrl Pts',(-11.3782769866108,43.2173779486426,-16.9612550200911));
#34571=CARTESIAN_POINT('Ctrl Pts',(-1.9512092367546,42.9313602647108,-20.3308175328751));
#34572=CARTESIAN_POINT('Ctrl Pts',(7.94465254970708,42.6453425807789,-18.8157342377349));
#34573=CARTESIAN_POINT('Ctrl Pts',(15.9317463434604,42.359324896847,-12.7800163336468));
#34574=CARTESIAN_POINT('Ctrl Pts',(20.0911072945169,42.0733072129151,-3.67379459426543));
#34575=CARTESIAN_POINT('Ctrl Pts',(19.4234147901971,41.7872895289832,6.31508645456209));
#34576=CARTESIAN_POINT('Ctrl Pts',(14.0890874357509,41.5012718450514,14.7867161421463));
#34577=CARTESIAN_POINT('Ctrl Pts',(5.36974116756858,41.2152541611194,19.7057158924501));
#34578=CARTESIAN_POINT('Ctrl Pts',(-4.63972949631883,40.9292364771876,19.8902556354018));
#34579=CARTESIAN_POINT('Ctrl Pts',(-13.5344670611836,40.6432187932557,15.2959981828706));
#34580=CARTESIAN_POINT('Ctrl Pts',(-19.1774378101796,40.3572011093238,7.02675160207981));
#34581=CARTESIAN_POINT('Ctrl Pts',(-20.2128716977236,40.0711834253919,-2.93072973370433));
#34582=CARTESIAN_POINT('Ctrl Pts',(-16.391997232456,39.78516574146,-12.1840791926085));
#34583=CARTESIAN_POINT('Ctrl Pts',(-8.63281087021374,39.4991480575282,-18.5101036064048));
#34584=CARTESIAN_POINT('Ctrl Pts',(1.20047917033355,39.2131303735962,-20.388923679344));
#34585=CARTESIAN_POINT('Ctrl Pts',(10.7453442354663,38.9271126896644,-17.3691374656916));
#34586=CARTESIAN_POINT('Ctrl Pts',(17.7085521395347,38.6410950057324,-10.1762733926574));
#34587=CARTESIAN_POINT('Ctrl Pts',(20.417135022562,38.3550773218006,-0.538476100078764));
#34588=CARTESIAN_POINT('Ctrl Pts',(18.2203336122712,38.0690596378687,9.22869449600101));
#34589=CARTESIAN_POINT('Ctrl Pts',(11.6459474807784,37.7830419539368,16.7785954808624));
#34590=CARTESIAN_POINT('Ctrl Pts',(2.27352686579039,37.4970242700049,20.2973011664126));
#34591=CARTESIAN_POINT('Ctrl Pts',(-7.64512724273414,37.211006586073,18.9394136253598));
#34592=CARTESIAN_POINT('Ctrl Pts',(-15.7269767710525,36.9249889021412,13.0311764889123));
#34593=CARTESIAN_POINT('Ctrl Pts',(-20.0302910299972,36.6389712182093,3.99209222467112));
#34594=CARTESIAN_POINT('Ctrl Pts',(-19.5211634351657,36.3529535342774,-6.00612496078596));
#34595=CARTESIAN_POINT('Ctrl Pts',(-14.3219160862035,36.0669358503455,-14.5613213338043));
#34596=CARTESIAN_POINT('Ctrl Pts',(-5.68171080823791,35.7809181664136,-19.6180406952307));
#34597=CARTESIAN_POINT('Ctrl Pts',(4.32357209120954,35.4949004824817,-19.9613647896459));
#34598=CARTESIAN_POINT('Ctrl Pts',(13.2900813861324,35.2088827985499,-15.5088070217271));
#34599=CARTESIAN_POINT('Ctrl Pts',(19.0635393648486,34.922865114618,-7.33013127236921));
#34600=CARTESIAN_POINT('Ctrl Pts',(20.2568258479795,34.6368474306861,2.60966912218976));
#34601=CARTESIAN_POINT('Ctrl Pts',(16.5832429750661,34.3508297467542,11.9224742206728));
#34602=CARTESIAN_POINT('Ctrl Pts',(8.92540115930387,34.0648120628223,18.3708087469579));
#34603=CARTESIAN_POINT('Ctrl Pts',(-0.876844177234845,33.7787943788904,
20.4054022090749));
#34604=CARTESIAN_POINT('Ctrl Pts',(-10.4684152624767,33.4927766949586,17.5374371860823));
#34605=CARTESIAN_POINT('Ctrl Pts',(-17.5448741099442,33.2067590110266,10.4559451272518));
#34606=CARTESIAN_POINT('Ctrl Pts',(-20.4060120284528,32.9207413270948,0.862353953033173));
#34607=CARTESIAN_POINT('Ctrl Pts',(-18.3644797802715,32.6347236431628,-8.93847982641409));
#34608=CARTESIAN_POINT('Ctrl Pts',(-11.9106471574553,32.348705959231,-16.5916606313761));
#34609=CARTESIAN_POINT('Ctrl Pts',(-2.59535027396708,32.0626882752991,-20.2587781109716));
#34610=CARTESIAN_POINT('Ctrl Pts',(7.34383368403819,31.7766705913672,-19.058119538942));
#34611=CARTESIAN_POINT('Ctrl Pts',(15.5179317080661,31.4906529074353,-13.2794700414826));
#34612=CARTESIAN_POINT('Ctrl Pts',(19.9651134630054,31.2046352235034,-4.30852186342688));
#34613=CARTESIAN_POINT('Ctrl Pts',(19.7294718512972,31.0139567675488,2.35937317582622));
#34614=CARTESIAN_POINT('Ctrl Pts',(18.8270212698782,30.9186175395716,5.46712367049435));
#34615=CARTESIAN_POINT('Ctrl Pts',(4.60923255731251,52.3132679336935,19.3106575373144));
#34616=CARTESIAN_POINT('Ctrl Pts',(1.42140909460986,52.2179287057162,20.0715544494397));
#34617=CARTESIAN_POINT('Ctrl Pts',(-5.33422871709462,52.0272502497616,19.9837682570995));
#34618=CARTESIAN_POINT('Ctrl Pts',(-14.1909763261272,51.7412325658298,15.0468197581863));
#34619=CARTESIAN_POINT('Ctrl Pts',(-19.6361762962204,51.4552148818979,6.49620275584759));
#34620=CARTESIAN_POINT('Ctrl Pts',(-20.3646244914297,51.169197197966,-3.61587899466143));
#34621=CARTESIAN_POINT('Ctrl Pts',(-16.1998053949433,50.8831795140341,-12.8588687459663));
#34622=CARTESIAN_POINT('Ctrl Pts',(-8.14309981870949,50.5971618301022,-19.012583483815));
#34623=CARTESIAN_POINT('Ctrl Pts',(1.87017738018346,50.3111441461704,-20.5982819730884));
#34624=CARTESIAN_POINT('Ctrl Pts',(11.4340664992166,50.0251264622384,-17.2351176851857));
#34625=CARTESIAN_POINT('Ctrl Pts',(18.2508586308826,49.7391087783066,-9.73105307981533));
#34626=CARTESIAN_POINT('Ctrl Pts',(20.6827164568402,49.4530910943746,0.110965989105271));
#34627=CARTESIAN_POINT('Ctrl Pts',(18.1453897302164,49.1670734104428,9.9263300366759));
#34628=CARTESIAN_POINT('Ctrl Pts',(11.2484802294543,48.8810557265108,17.356809069518));
#34629=CARTESIAN_POINT('Ctrl Pts',(1.64903298565068,48.595038042579,20.617173612469));
#34630=CARTESIAN_POINT('Ctrl Pts',(-8.34660895671389,48.3090203586471,18.924092262145));
#34631=CARTESIAN_POINT('Ctrl Pts',(-16.3369090857883,48.0230026747153,12.684342741761));
#34632=CARTESIAN_POINT('Ctrl Pts',(-20.4021329447687,47.7369849907833,3.39707557978788));
#34633=CARTESIAN_POINT('Ctrl Pts',(-19.5655767587977,47.4509673068515,-6.706366790627));
#34634=CARTESIAN_POINT('Ctrl Pts',(-14.028230204773,47.1649496229196,-15.1985495301968));
#34635=CARTESIAN_POINT('Ctrl Pts',(-5.12048615526843,46.8789319389877,-20.0391559586575));
#34636=CARTESIAN_POINT('Ctrl Pts',(5.01749671154811,46.5929142550558,-20.0651906774713));
#34637=CARTESIAN_POINT('Ctrl Pts',(13.9499848125809,46.3068965711239,-15.2703986154856));
#34638=CARTESIAN_POINT('Ctrl Pts',(19.5308745430877,46.020878887192,-6.80676793416394));
#34639=CARTESIAN_POINT('Ctrl Pts',(20.4193113376518,45.7348612032601,3.2922446214464));
#34640=CARTESIAN_POINT('Ctrl Pts',(16.4018409602723,45.4488435193283,12.600268380043));
#34641=CARTESIAN_POINT('Ctrl Pts',(8.44369364999015,45.1628258353963,18.8809742250915));
#34642=CARTESIAN_POINT('Ctrl Pts',(-1.54312037421536,44.8768081514645,20.6253710185031));
#34643=CARTESIAN_POINT('Ctrl Pts',(-11.1591870609201,44.5907904675326,17.4143531111663));
#34644=CARTESIAN_POINT('Ctrl Pts',(-18.094167450551,44.3047727836007,10.0193939144315));
#34645=CARTESIAN_POINT('Ctrl Pts',(-20.6818755751639,44.0187550996688,0.217193080586861));
#34646=CARTESIAN_POINT('Ctrl Pts',(-18.3005933153748,43.7327374157369,-9.63719017381711));
#34647=CARTESIAN_POINT('Ctrl Pts',(-11.5224432820172,43.446719731805,-17.1761593772771));
#34648=CARTESIAN_POINT('Ctrl Pts',(-1.97593166243974,43.1607020478732,-20.5884152912833));
#34649=CARTESIAN_POINT('Ctrl Pts',(8.04531375946063,42.8746843639413,-19.0541354212884));
#34650=CARTESIAN_POINT('Ctrl Pts',(16.1336065066815,42.5886666800094,-12.9419431009617));
#34651=CARTESIAN_POINT('Ctrl Pts',(20.345667849922,42.3026489960775,-3.72034271023788));
#34652=CARTESIAN_POINT('Ctrl Pts',(19.6695154746628,42.0166313121456,6.3951005569079));
#34653=CARTESIAN_POINT('Ctrl Pts',(14.2676005395942,41.7306136282138,14.9740684178862));
#34654=CARTESIAN_POINT('Ctrl Pts',(5.43777745217748,41.4445959442818,19.955393419363));
#34655=CARTESIAN_POINT('Ctrl Pts',(-4.69851630683148,41.15857826035,20.1422713380444));
#34656=CARTESIAN_POINT('Ctrl Pts',(-13.7059529530113,40.8725605764181,15.4898032198865));
#34657=CARTESIAN_POINT('Ctrl Pts',(-19.4204218900834,40.5865428924862,7.11578272238087));
#34658=CARTESIAN_POINT('Ctrl Pts',(-20.4689750458506,40.3005252085543,-2.96786298762703));
#34659=CARTESIAN_POINT('Ctrl Pts',(-16.5996889170668,40.0145075246224,-12.3384552516729));
#34660=CARTESIAN_POINT('Ctrl Pts',(-8.74219125913972,39.7284898406906,-18.7446323551485));
#34661=CARTESIAN_POINT('Ctrl Pts',(1.21568961343509,39.4424721567586,-20.6472576606339));
#34662=CARTESIAN_POINT('Ctrl Pts',(10.881491076778,39.1564544728268,-17.5892098198619));
#34663=CARTESIAN_POINT('Ctrl Pts',(17.9329249828016,38.8704367888948,-10.3052099300404));
#34664=CARTESIAN_POINT('Ctrl Pts',(20.6758264503142,38.584419104963,-0.545298759137919));
#34665=CARTESIAN_POINT('Ctrl Pts',(18.451190885391,38.2984014210311,9.34562491513086));
#34666=CARTESIAN_POINT('Ctrl Pts',(11.793505244297,38.0123837370992,16.9911854850659));
#34667=CARTESIAN_POINT('Ctrl Pts',(2.30233315571101,37.7263660531673,20.5544742621044));
#34668=CARTESIAN_POINT('Ctrl Pts',(-7.74199337401609,37.4403483692355,19.1793818650155));
#34669=CARTESIAN_POINT('Ctrl Pts',(-15.9262424403617,37.1543306853035,13.1962855333568));
#34670=CARTESIAN_POINT('Ctrl Pts',(-20.2840810244325,36.8683130013717,4.04267326999561));
#34671=CARTESIAN_POINT('Ctrl Pts',(-19.7685026253582,36.5822953174397,-6.08222442473971));
#34672=CARTESIAN_POINT('Ctrl Pts',(-14.5033792009913,36.2962776335079,-14.7458177885191));
#34673=CARTESIAN_POINT('Ctrl Pts',(-5.75369984528409,36.010259949576,-19.866607348141));
#34674=CARTESIAN_POINT('Ctrl Pts',(4.37835309025404,35.7242422656441,-20.2142814714714));
#34675=CARTESIAN_POINT('Ctrl Pts',(13.4584708340718,35.4382245817122,-15.7053084043649));
#34676=CARTESIAN_POINT('Ctrl Pts',(19.3050803194561,35.1522068977803,-7.42300632370911));
#34677=CARTESIAN_POINT('Ctrl Pts',(20.5134861022172,34.8661892138485,2.64273447182919));
#34678=CARTESIAN_POINT('Ctrl Pts',(16.7933578156689,34.5801715299166,12.073535597456));
#34679=CARTESIAN_POINT('Ctrl Pts',(9.03848873156375,34.2941538459847,18.6035727189121));
#34680=CARTESIAN_POINT('Ctrl Pts',(-0.887954012161699,34.0081361620528,
20.6639447143345));
#34681=CARTESIAN_POINT('Ctrl Pts',(-10.6010534327751,33.7221184781209,17.7596424773162));
#34682=CARTESIAN_POINT('Ctrl Pts',(-17.7671728923755,33.436100794189,10.5884241388012));
#34683=CARTESIAN_POINT('Ctrl Pts',(-20.6645629427746,33.1500831102571,0.873282348563049));
#34684=CARTESIAN_POINT('Ctrl Pts',(-18.5971625945114,32.8640654263253,-9.05173733709777));
#34685=CARTESIAN_POINT('Ctrl Pts',(-12.0615604165446,32.5780477423934,-16.801873722239));
#34686=CARTESIAN_POINT('Ctrl Pts',(-2.62823083291946,32.2920300584615,-20.5154798693539));
#34687=CARTESIAN_POINT('Ctrl Pts',(7.4368756648301,32.0060123745296,-19.2995582883958));
#34688=CARTESIAN_POINT('Ctrl Pts',(15.714562169654,31.7199946905976,-13.4477927460282));
#34689=CARTESIAN_POINT('Ctrl Pts',(20.2180489270461,31.4339770066659,-4.36296772201048));
#34690=CARTESIAN_POINT('Ctrl Pts',(19.9794957115804,31.2432985507112,2.38902761432437));
#34691=CARTESIAN_POINT('Ctrl Pts',(19.0655431230475,31.1479593227339,5.53638733417749));
#34692=CARTESIAN_POINT('Ctrl Pts',(4.64333233892574,52.6488033167397,19.453520627133));
#34693=CARTESIAN_POINT('Ctrl Pts',(1.43191255171456,52.5534640887624,20.2200497113865));
#34694=CARTESIAN_POINT('Ctrl Pts',(-5.3736849545451,52.3627856328078,20.1316112074426));
#34695=CARTESIAN_POINT('Ctrl Pts',(-14.2959676280389,52.0767679488759,15.1581397783133));
#34696=CARTESIAN_POINT('Ctrl Pts',(-19.7814470659129,51.790750264944,6.54426275331887));
#34697=CARTESIAN_POINT('Ctrl Pts',(-20.5152870813745,51.5047325810121,-3.64262988858884));
#34698=CARTESIAN_POINT('Ctrl Pts',(-16.3196544835113,51.2187148970802,-12.9540013917531));
#34699=CARTESIAN_POINT('Ctrl Pts',(-8.20334437990304,50.9326972131483,-19.1532424915399));
#34700=CARTESIAN_POINT('Ctrl Pts',(1.88401344989288,50.6466795292165,-20.7506723562449));
#34701=CARTESIAN_POINT('Ctrl Pts',(11.5186580425973,50.3606618452845,-17.3626266562233));
#34702=CARTESIAN_POINT('Ctrl Pts',(18.3858822998485,50.0746441613527,-9.80304543505084));
#34703=CARTESIAN_POINT('Ctrl Pts',(20.8357314738652,49.7886264774207,0.111786940575481));
#34704=CARTESIAN_POINT('Ctrl Pts',(18.2796330978527,49.502608793489,9.99976708628127));
#34705=CARTESIAN_POINT('Ctrl Pts',(11.331698818293,49.216591109557,17.4852183473434));
#34706=CARTESIAN_POINT('Ctrl Pts',(1.66123287578963,48.9305734256252,20.7697037433684));
#34707=CARTESIAN_POINT('Ctrl Pts',(-8.40835890365438,48.6445557416932,19.0640966260628));
#34708=CARTESIAN_POINT('Ctrl Pts',(-16.4577729308274,48.3585380577614,12.7781841429669));
#34709=CARTESIAN_POINT('Ctrl Pts',(-20.5530721606317,48.0725203738295,3.4222078502986));
#34710=CARTESIAN_POINT('Ctrl Pts',(-19.7103269579775,47.7865026898976,-6.75598188461189));
#34711=CARTESIAN_POINT('Ctrl Pts',(-14.1320139645819,47.5004850059657,-15.3109915553079));
#34712=CARTESIAN_POINT('Ctrl Pts',(-5.15836857499125,47.2144673220338,-20.1874097951999));
#34713=CARTESIAN_POINT('Ctrl Pts',(5.05461719399599,46.928449638102,-20.2136371242631));
#34714=CARTESIAN_POINT('Ctrl Pts',(14.0531896966847,46.64243195417,-15.3833721950568));
#34715=CARTESIAN_POINT('Ctrl Pts',(19.6753680081751,46.3564142702382,-6.85712581663851));
#34716=CARTESIAN_POINT('Ctrl Pts',(20.5703776426178,46.0703965863062,3.31660133072865));
#34717=CARTESIAN_POINT('Ctrl Pts',(16.5231851852312,45.7843789023745,12.6934877817289));
#34718=CARTESIAN_POINT('Ctrl Pts',(8.50616184878831,45.4983612184424,19.0206595926901));
#34719=CARTESIAN_POINT('Ctrl Pts',(-1.55453669914413,45.2123435345107,20.7779617957709));
#34720=CARTESIAN_POINT('Ctrl Pts',(-11.2417450437933,44.9263258505787,17.5431881112477));
#34721=CARTESIAN_POINT('Ctrl Pts',(-18.2280318582659,44.6403081666469,10.0935194709503));
#34722=CARTESIAN_POINT('Ctrl Pts',(-20.8348843848739,44.3542904827149,0.218799920093125));
#34723=CARTESIAN_POINT('Ctrl Pts',(-18.4359849044981,44.0682727987831,-9.70848810770543));
#34724=CARTESIAN_POINT('Ctrl Pts',(-11.6076887098374,43.7822551148512,-17.3032321706586));
#34725=CARTESIAN_POINT('Ctrl Pts',(-1.99055001514377,43.4962374309193,-20.7407326624078));
#34726=CARTESIAN_POINT('Ctrl Pts',(8.10483466111215,43.2102197469874,-19.1951018713702));
#34727=CARTESIAN_POINT('Ctrl Pts',(16.2529662774598,42.9242020630555,-13.0376902831752));
#34728=CARTESIAN_POINT('Ctrl Pts',(20.4961893250733,42.6381843791236,-3.74786657806784));
#34729=CARTESIAN_POINT('Ctrl Pts',(19.8150346341516,42.3521666951918,6.44241283865101));
#34730=CARTESIAN_POINT('Ctrl Pts',(14.3731552107868,42.0661490112599,15.0848496851271));
#34731=CARTESIAN_POINT('Ctrl Pts',(5.47800725882155,41.780131327328,20.1030275632439));
#34732=CARTESIAN_POINT('Ctrl Pts',(-4.73327690602851,41.4941136433961,20.2912880435695));
#34733=CARTESIAN_POINT('Ctrl Pts',(-13.8073524387427,41.2080959594642,15.6044000002753));
#34734=CARTESIAN_POINT('Ctrl Pts',(-19.5640982035139,40.9220782755323,7.16842676042032));
#34735=CARTESIAN_POINT('Ctrl Pts',(-20.6204087732399,40.6360605916004,-2.98981985423077));
#34736=CARTESIAN_POINT('Ctrl Pts',(-16.7224968622903,40.3500429076686,-12.4297377054744));
#34737=CARTESIAN_POINT('Ctrl Pts',(-8.80686780522739,40.0640252237367,-18.8833090372844));
#34738=CARTESIAN_POINT('Ctrl Pts',(1.22468353761052,39.7780075398047,-20.8000103598244));
#34739=CARTESIAN_POINT('Ctrl Pts',(10.9619946071022,39.4919898558729,-17.71933844618));
#34740=CARTESIAN_POINT('Ctrl Pts',(18.0655964852611,39.205972171941,-10.3814500127871));
#34741=CARTESIAN_POINT('Ctrl Pts',(20.8287905073425,38.9199544880091,-0.549332992579338));
#34742=CARTESIAN_POINT('Ctrl Pts',(18.5876966266059,38.6339368040772,9.41476578869777));
#34743=CARTESIAN_POINT('Ctrl Pts',(11.8807560447954,38.3479191201454,17.1168898031858));
#34744=CARTESIAN_POINT('Ctrl Pts',(2.31936629443307,38.0619014362134,20.7065405304496));
#34745=CARTESIAN_POINT('Ctrl Pts',(-7.79927024847662,37.7758837522816,19.3212749142897));
#34746=CARTESIAN_POINT('Ctrl Pts',(-16.0440680887234,37.4898660683496,13.2939143937014));
#34747=CARTESIAN_POINT('Ctrl Pts',(-20.4341468674588,37.2038483844178,4.07258180621913));
#34748=CARTESIAN_POINT('Ctrl Pts',(-19.914754112346,36.9178307004859,-6.12722198386726));
#34749=CARTESIAN_POINT('Ctrl Pts',(-14.6106782116652,36.631813016554,-14.8549104102657));
#34750=CARTESIAN_POINT('Ctrl Pts',(-5.79626691140908,36.3457953326221,-20.013584634125));
#34751=CARTESIAN_POINT('Ctrl Pts',(4.41074505554152,36.0597776486903,-20.3638309231293));
#34752=CARTESIAN_POINT('Ctrl Pts',(13.5580393956172,35.7737599647584,-15.8214995364263));
#34753=CARTESIAN_POINT('Ctrl Pts',(19.4479033121684,35.4877422808265,-7.47792326659462));
#34754=CARTESIAN_POINT('Ctrl Pts',(20.6652491313042,35.2017245968946,2.66228597187207));
#34755=CARTESIAN_POINT('Ctrl Pts',(16.9175985642936,34.9157069129627,12.1628581172432));
#34756=CARTESIAN_POINT('Ctrl Pts',(9.10535734652004,34.6296892290308,18.7412058193745));
#34757=CARTESIAN_POINT('Ctrl Pts',(-0.894523277608621,34.3436715450989,
20.8168208542254));
#34758=CARTESIAN_POINT('Ctrl Pts',(-10.6794822325778,34.057653861167,17.8910320269573));
#34759=CARTESIAN_POINT('Ctrl Pts',(-17.8986181156775,33.7716361772352,10.6667594448749));
#34760=CARTESIAN_POINT('Ctrl Pts',(-20.8174436915587,33.4856184933032,0.879743180928813));
#34761=CARTESIAN_POINT('Ctrl Pts',(-18.7347482217545,33.1996008093714,-9.11870418549036));
#34762=CARTESIAN_POINT('Ctrl Pts',(-12.1507944307111,32.9135831254395,-16.9261770409427));
#34763=CARTESIAN_POINT('Ctrl Pts',(-2.64767485883582,32.6275654415076,-20.6672585114316));
#34764=CARTESIAN_POINT('Ctrl Pts',(7.49189487208903,32.3415477575758,-19.442338702727));
#34765=CARTESIAN_POINT('Ctrl Pts',(15.8308224557999,32.0555300736438,-13.5472857921342));
#34766=CARTESIAN_POINT('Ctrl Pts',(20.3676247738314,31.769512389712,-4.3952384316145));
#34767=CARTESIAN_POINT('Ctrl Pts',(20.1273105017425,31.5788339337574,2.40668981240704));
#34768=CARTESIAN_POINT('Ctrl Pts',(19.2065928203126,31.4834947057801,5.57734634344297));
#34769=CARTESIAN_POINT('Ctrl Pts',(4.64333233892574,52.9868680783612,19.453520627133));
#34770=CARTESIAN_POINT('Ctrl Pts',(1.43216645743103,52.8915288503839,20.219989107003));
#34771=CARTESIAN_POINT('Ctrl Pts',(-5.37383257436395,52.7008503944293,20.1316093913839));
#34772=CARTESIAN_POINT('Ctrl Pts',(-14.2958777283883,52.4148327104975,15.1581103378228));
#34773=CARTESIAN_POINT('Ctrl Pts',(-19.7814585063189,52.1288150265655,6.54426003062301));
#34774=CARTESIAN_POINT('Ctrl Pts',(-20.5152439165291,51.8427973426337,-3.642628070496));
#34775=CARTESIAN_POINT('Ctrl Pts',(-16.3196433435216,51.5567796587018,-12.9539841016434));
#34776=CARTESIAN_POINT('Ctrl Pts',(-8.2033297903966,51.27076197477,-19.1532195708586));
#34777=CARTESIAN_POINT('Ctrl Pts',(1.88400888321105,50.984744290838,-20.7506464644501));
#34778=CARTESIAN_POINT('Ctrl Pts',(11.5186449807812,50.6987266069061,-17.362605439778));
#34779=CARTESIAN_POINT('Ctrl Pts',(18.385859092255,50.4127089229742,-9.80303327747567));
#34780=CARTESIAN_POINT('Ctrl Pts',(20.8357060942045,50.1266912390423,0.111786760853765));
#34781=CARTESIAN_POINT('Ctrl Pts',(18.2796104431111,49.8406735551105,9.99975479143606));
#34782=CARTESIAN_POINT('Ctrl Pts',(11.3316849326712,49.5546558711786,17.4851968016857));
#34783=CARTESIAN_POINT('Ctrl Pts',(1.66123079437997,49.2686381872467,20.7696781682973));
#34784=CARTESIAN_POINT('Ctrl Pts',(-8.40834853003687,48.9826205033148,19.0640731437277));
#34785=CARTESIAN_POINT('Ctrl Pts',(-16.4577526700083,48.6966028193829,12.7781684064437));
#34786=CARTESIAN_POINT('Ctrl Pts',(-20.5530468426451,48.4105851354511,3.4222036347818));
#34787=CARTESIAN_POINT('Ctrl Pts',(-19.7103026846019,48.1245674515191,-6.75597356348852));
#34788=CARTESIAN_POINT('Ctrl Pts',(-14.131996558219,47.8385497675873,-15.3109726981753));
#34789=CARTESIAN_POINT('Ctrl Pts',(-5.15836222240763,47.5525320836553,-20.1873849319314));
#34790=CARTESIAN_POINT('Ctrl Pts',(5.05461096891587,47.2665143997235,-20.2136122288173));
#34791=CARTESIAN_POINT('Ctrl Pts',(14.0531723883779,46.9804967157916,-15.3833532485917));
#34792=CARTESIAN_POINT('Ctrl Pts',(19.6753437757,46.6944790318597,-6.85711737128667));
#34793=CARTESIAN_POINT('Ctrl Pts',(20.5703523077272,46.4084613479278,3.31659724594668));
#34794=CARTESIAN_POINT('Ctrl Pts',(16.5231648349899,46.122443663996,12.6934721481933));
#34795=CARTESIAN_POINT('Ctrl Pts',(8.50615137243411,45.836425980064,19.0206361664971));
#34796=CARTESIAN_POINT('Ctrl Pts',(-1.55453478454372,45.5504082961322,20.7779362052502));
#34797=CARTESIAN_POINT('Ctrl Pts',(-11.2417311982555,45.2643906122003,17.5431665047348));
#34798=CARTESIAN_POINT('Ctrl Pts',(-18.2280094082854,44.9783729282684,10.0935070395859));
#34799=CARTESIAN_POINT('Ctrl Pts',(-20.8348587242475,44.6923552443365,0.218799650615206));
#34800=CARTESIAN_POINT('Ctrl Pts',(-18.4359621983996,44.4063375604046,-9.7084761505529));
#34801=CARTESIAN_POINT('Ctrl Pts',(-11.6076744135946,44.1203198764727,-17.3032108596796));
#34802=CARTESIAN_POINT('Ctrl Pts',(-1.99054756354567,43.8343021925409,-20.7407071177399));
#34803=CARTESIAN_POINT('Ctrl Pts',(8.10482467904866,43.548284508609,-19.1950782303297));
#34804=CARTESIAN_POINT('Ctrl Pts',(16.2529462600075,43.262266824677,-13.037674225716));
#34805=CARTESIAN_POINT('Ctrl Pts',(20.4961640815895,42.9762491407452,-3.74786196212644));
#34806=CARTESIAN_POINT('Ctrl Pts',(19.8150102295904,42.6902314568133,6.44240490405684));
#34807=CARTESIAN_POINT('Ctrl Pts',(14.3731375085443,42.4042137728815,15.0848311063488));
#34808=CARTESIAN_POINT('Ctrl Pts',(5.47800051200701,42.1181960889495,20.1030028039854));
#34809=CARTESIAN_POINT('Ctrl Pts',(-4.7332710764376,41.8321784050177,20.2912630524458));
#34810=CARTESIAN_POINT('Ctrl Pts',(-13.8073354333533,41.5461607210858,15.6043807816092));
#34811=CARTESIAN_POINT('Ctrl Pts',(-19.5640741080106,41.2601430371539,7.16841793165403));
#34812=CARTESIAN_POINT('Ctrl Pts',(-20.6203833767651,40.974125353222,-2.98981617191356));
#34813=CARTESIAN_POINT('Ctrl Pts',(-16.7224762665556,40.6881076692901,-12.4297223967809));
#34814=CARTESIAN_POINT('Ctrl Pts',(-8.80685695852706,40.4020899853582,-18.8832857802534));
#34815=CARTESIAN_POINT('Ctrl Pts',(1.22468202926784,40.1160723014263,-20.7999847421496));
#34816=CARTESIAN_POINT('Ctrl Pts',(10.9619811061078,39.8300546174945,-17.7193166227157));
#34817=CARTESIAN_POINT('Ctrl Pts',(18.0655742353405,39.5440369335625,-10.3814372268044));
#34818=CARTESIAN_POINT('Ctrl Pts',(20.8287648542201,39.2580192496307,-0.549332316006349));
#34819=CARTESIAN_POINT('Ctrl Pts',(18.5876737336586,38.9720015656988,9.4147541932903));
#34820=CARTESIAN_POINT('Ctrl Pts',(11.8807414122342,38.6859838817669,17.1168687217268));
#34821=CARTESIAN_POINT('Ctrl Pts',(2.3193634378658,38.399966197835,20.7065150278585));
#34822=CARTESIAN_POINT('Ctrl Pts',(-7.79926064276572,38.1139485139031,19.3212511179216));
#34823=CARTESIAN_POINT('Ctrl Pts',(-16.0440483285264,37.8279308299712,13.2938980205332));
#34824=CARTESIAN_POINT('Ctrl Pts',(-20.4341217004428,37.5419131460394,4.07257679062954));
#34825=CARTESIAN_POINT('Ctrl Pts',(-19.9147295848584,37.2558954621074,-6.12721443802131));
#34826=CARTESIAN_POINT('Ctrl Pts',(-14.6106602171049,36.9698777781756,-14.8548921135797));
#34827=CARTESIAN_POINT('Ctrl Pts',(-5.79625977218121,36.6838600942437,-20.013559987233));
#34828=CARTESIAN_POINT('Ctrl Pts',(4.41073962231023,36.3978424103118,-20.3638058382528));
#34829=CARTESIAN_POINT('Ctrl Pts',(13.5580226990369,36.1118247263799,-15.8214800591791));
#34830=CARTESIAN_POINT('Ctrl Pts',(19.4478793562769,35.825807042448,-7.47791403906704));
#34831=CARTESIAN_POINT('Ctrl Pts',(20.665223686585,35.5397893585161,2.66228265784318));
#34832=CARTESIAN_POINT('Ctrl Pts',(16.9175777143245,35.2537716745842,12.1628432073588));
#34833=CARTESIAN_POINT('Ctrl Pts',(9.10534616004098,34.9677539906524,18.7411825973328));
#34834=CARTESIAN_POINT('Ctrl Pts',(-0.894522231509686,34.6817363067204,
20.8167954954961));
#34835=CARTESIAN_POINT('Ctrl Pts',(-10.6794689684672,34.3957186227886,17.8910094335422));
#34836=CARTESIAN_POINT('Ctrl Pts',(-17.8985962932162,34.1097009388567,10.6667474228629));
#34837=CARTESIAN_POINT('Ctrl Pts',(-20.8174176094417,33.8236832549249,0.879739869917406));
#34838=CARTESIAN_POINT('Ctrl Pts',(-18.7347260323576,33.5376655709929,-9.11868850614119));
#34839=CARTESIAN_POINT('Ctrl Pts',(-12.1507776987356,33.2516478870611,-16.9261650789921));
#34840=CARTESIAN_POINT('Ctrl Pts',(-2.64767512734078,32.9656302031292,-20.6672153091488));
#34841=CARTESIAN_POINT('Ctrl Pts',(7.49189270503917,32.6796125191973,-19.4423502612674));
#34842=CARTESIAN_POINT('Ctrl Pts',(15.8307887083071,32.3935948352654,-13.547197419082));
#34843=CARTESIAN_POINT('Ctrl Pts',(20.3676300886108,32.1075771513335,-4.39538596690554));
#34844=CARTESIAN_POINT('Ctrl Pts',(20.1272377066867,31.9168986953789,2.40694049524253));
#34845=CARTESIAN_POINT('Ctrl Pts',(19.2065928203126,31.8215594674016,5.57734634344296));
#34846=CARTESIAN_POINT('Ctrl Pts',(4.55156817900642,52.0839261505311,19.0690691497194));
#34847=CARTESIAN_POINT('Ctrl Pts',(1.40386317387558,51.9885869225538,19.8203902459809));
#34848=CARTESIAN_POINT('Ctrl Pts',(-5.26763185562588,51.7979084665993,19.7337571402889));
#34849=CARTESIAN_POINT('Ctrl Pts',(-14.0133545070679,51.5118907826674,14.8585471880017));
#34850=CARTESIAN_POINT('Ctrl Pts',(-19.3905261350575,51.2258730987355,6.41492866250848));
#34851=CARTESIAN_POINT('Ctrl Pts',(-20.109810062967,50.9398554148036,-3.57064039432099));
#34852=CARTESIAN_POINT('Ctrl Pts',(-15.9971253214867,50.6538377308717,-12.6979801411406));
#34853=CARTESIAN_POINT('Ctrl Pts',(-8.04121094733082,50.3678200469398,-18.7747028127674));
#34854=CARTESIAN_POINT('Ctrl Pts',(1.84677603407831,50.0818023630081,-20.3405604525939));
#34855=CARTESIAN_POINT('Ctrl Pts',(11.2910070038031,49.795784679076,-17.0194758109046));
#34856=CARTESIAN_POINT('Ctrl Pts',(18.0225073459559,49.5097669951442,-9.60930018931658));
#34857=CARTESIAN_POINT('Ctrl Pts',(20.423939085836,49.2237493112122,0.109577567659922));
#34858=CARTESIAN_POINT('Ctrl Pts',(17.91835844271,48.9377316272804,9.80213398145383));
#34859=CARTESIAN_POINT('Ctrl Pts',(11.1077417659072,48.6517139433485,17.1396444529813));
#34860=CARTESIAN_POINT('Ctrl Pts',(1.6284006118405,48.3656962594167,20.3592160411455));
#34861=CARTESIAN_POINT('Ctrl Pts',(-8.24217799068105,48.0796785754847,18.6873181477502));
#34862=CARTESIAN_POINT('Ctrl Pts',(-16.1325052533497,47.7936608915529,12.5256390151496));
#34863=CARTESIAN_POINT('Ctrl Pts',(-20.146865906276,47.5076432076209,3.35457211097593));
#34864=CARTESIAN_POINT('Ctrl Pts',(-19.3207765349344,47.2216255236891,-6.62245819279375));
#34865=CARTESIAN_POINT('Ctrl Pts',(-13.8527120492735,46.9356078397572,-15.0083885959309));
#34866=CARTESIAN_POINT('Ctrl Pts',(-5.05641975063352,46.6495901558253,-19.7884304130578));
#34867=CARTESIAN_POINT('Ctrl Pts',(4.95471888809429,46.3635724718934,-19.8141393912687));
#34868=CARTESIAN_POINT('Ctrl Pts',(13.7754456472592,46.0775547879615,-15.0793387209722));
#34869=CARTESIAN_POINT('Ctrl Pts',(19.2865085037628,45.7915371040297,-6.72160313945593));
#34870=CARTESIAN_POINT('Ctrl Pts',(20.1638293709693,45.5055194200977,3.25105277532722));
#34871=CARTESIAN_POINT('Ctrl Pts',(16.1966247061302,45.2195017361659,12.4426165722584));
#34872=CARTESIAN_POINT('Ctrl Pts',(8.33804799799026,44.9334840522339,18.6447395966312));
#34873=CARTESIAN_POINT('Ctrl Pts',(-1.52381318889717,44.6474663683021,20.3673108781014));
#34874=CARTESIAN_POINT('Ctrl Pts',(-11.0195657480682,44.3614486843702,17.1964685259715));
#34875=CARTESIAN_POINT('Ctrl Pts',(-17.8677771767197,44.0754310004384,9.89403344465002));
#34876=CARTESIAN_POINT('Ctrl Pts',(-20.4231084620833,43.7894133165064,0.21447560816814));
#34877=CARTESIAN_POINT('Ctrl Pts',(-18.071620286179,43.5033956325746,-9.51661175381702));
#34878=CARTESIAN_POINT('Ctrl Pts',(-11.3782769866108,43.2173779486426,-16.9612550200911));
#34879=CARTESIAN_POINT('Ctrl Pts',(-1.9512092367546,42.9313602647108,-20.3308175328751));
#34880=CARTESIAN_POINT('Ctrl Pts',(7.94465254970708,42.6453425807789,-18.8157342377349));
#34881=CARTESIAN_POINT('Ctrl Pts',(15.9317463434604,42.359324896847,-12.7800163336468));
#34882=CARTESIAN_POINT('Ctrl Pts',(20.0911072945169,42.0733072129151,-3.67379459426543));
#34883=CARTESIAN_POINT('Ctrl Pts',(19.4234147901971,41.7872895289832,6.31508645456209));
#34884=CARTESIAN_POINT('Ctrl Pts',(14.0890874357509,41.5012718450514,14.7867161421463));
#34885=CARTESIAN_POINT('Ctrl Pts',(5.36974116756858,41.2152541611194,19.7057158924501));
#34886=CARTESIAN_POINT('Ctrl Pts',(-4.63972949631883,40.9292364771876,19.8902556354018));
#34887=CARTESIAN_POINT('Ctrl Pts',(-13.5344670611836,40.6432187932557,15.2959981828706));
#34888=CARTESIAN_POINT('Ctrl Pts',(-19.1774378101796,40.3572011093238,7.02675160207981));
#34889=CARTESIAN_POINT('Ctrl Pts',(-20.2128716977236,40.0711834253919,-2.93072973370433));
#34890=CARTESIAN_POINT('Ctrl Pts',(-16.391997232456,39.78516574146,-12.1840791926085));
#34891=CARTESIAN_POINT('Ctrl Pts',(-8.63281087021374,39.4991480575282,-18.5101036064048));
#34892=CARTESIAN_POINT('Ctrl Pts',(1.20047917033355,39.2131303735962,-20.388923679344));
#34893=CARTESIAN_POINT('Ctrl Pts',(10.7453442354663,38.9271126896644,-17.3691374656916));
#34894=CARTESIAN_POINT('Ctrl Pts',(17.7085521395347,38.6410950057324,-10.1762733926574));
#34895=CARTESIAN_POINT('Ctrl Pts',(20.417135022562,38.3550773218006,-0.538476100078764));
#34896=CARTESIAN_POINT('Ctrl Pts',(18.2203336122712,38.0690596378687,9.22869449600101));
#34897=CARTESIAN_POINT('Ctrl Pts',(11.6459474807784,37.7830419539368,16.7785954808624));
#34898=CARTESIAN_POINT('Ctrl Pts',(2.27352686579039,37.4970242700049,20.2973011664126));
#34899=CARTESIAN_POINT('Ctrl Pts',(-7.64512724273414,37.211006586073,18.9394136253598));
#34900=CARTESIAN_POINT('Ctrl Pts',(-15.7269767710525,36.9249889021412,13.0311764889123));
#34901=CARTESIAN_POINT('Ctrl Pts',(-20.0302910299972,36.6389712182093,3.99209222467112));
#34902=CARTESIAN_POINT('Ctrl Pts',(-19.5211634351657,36.3529535342774,-6.00612496078596));
#34903=CARTESIAN_POINT('Ctrl Pts',(-14.3219160862035,36.0669358503455,-14.5613213338043));
#34904=CARTESIAN_POINT('Ctrl Pts',(-5.68171080823791,35.7809181664136,-19.6180406952307));
#34905=CARTESIAN_POINT('Ctrl Pts',(4.32357209120954,35.4949004824817,-19.9613647896459));
#34906=CARTESIAN_POINT('Ctrl Pts',(13.2900813861324,35.2088827985499,-15.5088070217271));
#34907=CARTESIAN_POINT('Ctrl Pts',(19.0635393648486,34.922865114618,-7.33013127236921));
#34908=CARTESIAN_POINT('Ctrl Pts',(20.2568258479795,34.6368474306861,2.60966912218976));
#34909=CARTESIAN_POINT('Ctrl Pts',(16.5832429750661,34.3508297467542,11.9224742206728));
#34910=CARTESIAN_POINT('Ctrl Pts',(8.92540115930387,34.0648120628223,18.3708087469579));
#34911=CARTESIAN_POINT('Ctrl Pts',(-0.876844177234845,33.7787943788904,
20.4054022090749));
#34912=CARTESIAN_POINT('Ctrl Pts',(-10.4684152624767,33.4927766949586,17.5374371860823));
#34913=CARTESIAN_POINT('Ctrl Pts',(-17.5448741099442,33.2067590110266,10.4559451272518));
#34914=CARTESIAN_POINT('Ctrl Pts',(-20.4060120284528,32.9207413270948,0.862353953033173));
#34915=CARTESIAN_POINT('Ctrl Pts',(-18.3644797802715,32.6347236431628,-8.93847982641409));
#34916=CARTESIAN_POINT('Ctrl Pts',(-11.9106471574553,32.348705959231,-16.5916606313761));
#34917=CARTESIAN_POINT('Ctrl Pts',(-2.59535027396708,32.0626882752991,-20.2587781109716));
#34918=CARTESIAN_POINT('Ctrl Pts',(7.34383368403819,31.7766705913672,-19.058119538942));
#34919=CARTESIAN_POINT('Ctrl Pts',(15.5179317080661,31.4906529074353,-13.2794700414826));
#34920=CARTESIAN_POINT('Ctrl Pts',(19.9651134630054,31.2046352235034,-4.30852186342688));
#34921=CARTESIAN_POINT('Ctrl Pts',(19.7294718512972,31.0139567675488,2.35937317582622));
#34922=CARTESIAN_POINT('Ctrl Pts',(18.8270212698782,30.9186175395716,5.46712367049435));
#34923=CARTESIAN_POINT('Ctrl Pts',(4.60923255731251,52.3132679336935,19.3106575373144));
#34924=CARTESIAN_POINT('Ctrl Pts',(1.42140909460986,52.2179287057162,20.0715544494397));
#34925=CARTESIAN_POINT('Ctrl Pts',(-5.33422871709462,52.0272502497616,19.9837682570995));
#34926=CARTESIAN_POINT('Ctrl Pts',(-14.1909763261272,51.7412325658298,15.0468197581863));
#34927=CARTESIAN_POINT('Ctrl Pts',(-19.6361762962204,51.4552148818979,6.49620275584759));
#34928=CARTESIAN_POINT('Ctrl Pts',(-20.3646244914297,51.169197197966,-3.61587899466143));
#34929=CARTESIAN_POINT('Ctrl Pts',(-16.1998053949433,50.8831795140341,-12.8588687459663));
#34930=CARTESIAN_POINT('Ctrl Pts',(-8.14309981870949,50.5971618301022,-19.012583483815));
#34931=CARTESIAN_POINT('Ctrl Pts',(1.87017738018346,50.3111441461704,-20.5982819730884));
#34932=CARTESIAN_POINT('Ctrl Pts',(11.4340664992166,50.0251264622384,-17.2351176851857));
#34933=CARTESIAN_POINT('Ctrl Pts',(18.2508586308826,49.7391087783066,-9.73105307981533));
#34934=CARTESIAN_POINT('Ctrl Pts',(20.6827164568402,49.4530910943746,0.110965989105271));
#34935=CARTESIAN_POINT('Ctrl Pts',(18.1453897302164,49.1670734104428,9.9263300366759));
#34936=CARTESIAN_POINT('Ctrl Pts',(11.2484802294543,48.8810557265108,17.356809069518));
#34937=CARTESIAN_POINT('Ctrl Pts',(1.64903298565068,48.595038042579,20.617173612469));
#34938=CARTESIAN_POINT('Ctrl Pts',(-8.34660895671389,48.3090203586471,18.924092262145));
#34939=CARTESIAN_POINT('Ctrl Pts',(-16.3369090857883,48.0230026747153,12.684342741761));
#34940=CARTESIAN_POINT('Ctrl Pts',(-20.4021329447687,47.7369849907833,3.39707557978788));
#34941=CARTESIAN_POINT('Ctrl Pts',(-19.5655767587977,47.4509673068515,-6.706366790627));
#34942=CARTESIAN_POINT('Ctrl Pts',(-14.028230204773,47.1649496229196,-15.1985495301968));
#34943=CARTESIAN_POINT('Ctrl Pts',(-5.12048615526843,46.8789319389877,-20.0391559586575));
#34944=CARTESIAN_POINT('Ctrl Pts',(5.01749671154811,46.5929142550558,-20.0651906774713));
#34945=CARTESIAN_POINT('Ctrl Pts',(13.9499848125809,46.3068965711239,-15.2703986154856));
#34946=CARTESIAN_POINT('Ctrl Pts',(19.5308745430877,46.020878887192,-6.80676793416394));
#34947=CARTESIAN_POINT('Ctrl Pts',(20.4193113376518,45.7348612032601,3.2922446214464));
#34948=CARTESIAN_POINT('Ctrl Pts',(16.4018409602723,45.4488435193283,12.600268380043));
#34949=CARTESIAN_POINT('Ctrl Pts',(8.44369364999015,45.1628258353963,18.8809742250915));
#34950=CARTESIAN_POINT('Ctrl Pts',(-1.54312037421536,44.8768081514645,20.6253710185031));
#34951=CARTESIAN_POINT('Ctrl Pts',(-11.1591870609201,44.5907904675326,17.4143531111663));
#34952=CARTESIAN_POINT('Ctrl Pts',(-18.094167450551,44.3047727836007,10.0193939144315));
#34953=CARTESIAN_POINT('Ctrl Pts',(-20.6818755751639,44.0187550996688,0.217193080586861));
#34954=CARTESIAN_POINT('Ctrl Pts',(-18.3005933153748,43.7327374157369,-9.63719017381711));
#34955=CARTESIAN_POINT('Ctrl Pts',(-11.5224432820172,43.446719731805,-17.1761593772771));
#34956=CARTESIAN_POINT('Ctrl Pts',(-1.97593166243974,43.1607020478732,-20.5884152912833));
#34957=CARTESIAN_POINT('Ctrl Pts',(8.04531375946063,42.8746843639413,-19.0541354212884));
#34958=CARTESIAN_POINT('Ctrl Pts',(16.1336065066815,42.5886666800094,-12.9419431009617));
#34959=CARTESIAN_POINT('Ctrl Pts',(20.345667849922,42.3026489960775,-3.72034271023788));
#34960=CARTESIAN_POINT('Ctrl Pts',(19.6695154746628,42.0166313121456,6.3951005569079));
#34961=CARTESIAN_POINT('Ctrl Pts',(14.2676005395942,41.7306136282138,14.9740684178862));
#34962=CARTESIAN_POINT('Ctrl Pts',(5.43777745217748,41.4445959442818,19.955393419363));
#34963=CARTESIAN_POINT('Ctrl Pts',(-4.69851630683148,41.15857826035,20.1422713380444));
#34964=CARTESIAN_POINT('Ctrl Pts',(-13.7059529530113,40.8725605764181,15.4898032198865));
#34965=CARTESIAN_POINT('Ctrl Pts',(-19.4204218900834,40.5865428924862,7.11578272238087));
#34966=CARTESIAN_POINT('Ctrl Pts',(-20.4689750458506,40.3005252085543,-2.96786298762703));
#34967=CARTESIAN_POINT('Ctrl Pts',(-16.5996889170668,40.0145075246224,-12.3384552516729));
#34968=CARTESIAN_POINT('Ctrl Pts',(-8.74219125913972,39.7284898406906,-18.7446323551485));
#34969=CARTESIAN_POINT('Ctrl Pts',(1.21568961343509,39.4424721567586,-20.6472576606339));
#34970=CARTESIAN_POINT('Ctrl Pts',(10.881491076778,39.1564544728268,-17.5892098198619));
#34971=CARTESIAN_POINT('Ctrl Pts',(17.9329249828016,38.8704367888948,-10.3052099300404));
#34972=CARTESIAN_POINT('Ctrl Pts',(20.6758264503142,38.584419104963,-0.545298759137919));
#34973=CARTESIAN_POINT('Ctrl Pts',(18.451190885391,38.2984014210311,9.34562491513086));
#34974=CARTESIAN_POINT('Ctrl Pts',(11.793505244297,38.0123837370992,16.9911854850659));
#34975=CARTESIAN_POINT('Ctrl Pts',(2.30233315571101,37.7263660531673,20.5544742621044));
#34976=CARTESIAN_POINT('Ctrl Pts',(-7.74199337401609,37.4403483692355,19.1793818650155));
#34977=CARTESIAN_POINT('Ctrl Pts',(-15.9262424403617,37.1543306853035,13.1962855333568));
#34978=CARTESIAN_POINT('Ctrl Pts',(-20.2840810244325,36.8683130013717,4.04267326999561));
#34979=CARTESIAN_POINT('Ctrl Pts',(-19.7685026253582,36.5822953174397,-6.08222442473971));
#34980=CARTESIAN_POINT('Ctrl Pts',(-14.5033792009913,36.2962776335079,-14.7458177885191));
#34981=CARTESIAN_POINT('Ctrl Pts',(-5.75369984528409,36.010259949576,-19.866607348141));
#34982=CARTESIAN_POINT('Ctrl Pts',(4.37835309025404,35.7242422656441,-20.2142814714714));
#34983=CARTESIAN_POINT('Ctrl Pts',(13.4584708340718,35.4382245817122,-15.7053084043649));
#34984=CARTESIAN_POINT('Ctrl Pts',(19.3050803194561,35.1522068977803,-7.42300632370911));
#34985=CARTESIAN_POINT('Ctrl Pts',(20.5134861022172,34.8661892138485,2.64273447182919));
#34986=CARTESIAN_POINT('Ctrl Pts',(16.7933578156689,34.5801715299166,12.073535597456));
#34987=CARTESIAN_POINT('Ctrl Pts',(9.03848873156375,34.2941538459847,18.6035727189121));
#34988=CARTESIAN_POINT('Ctrl Pts',(-0.887954012161699,34.0081361620528,
20.6639447143345));
#34989=CARTESIAN_POINT('Ctrl Pts',(-10.6010534327751,33.7221184781209,17.7596424773162));
#34990=CARTESIAN_POINT('Ctrl Pts',(-17.7671728923755,33.436100794189,10.5884241388012));
#34991=CARTESIAN_POINT('Ctrl Pts',(-20.6645629427746,33.1500831102571,0.873282348563049));
#34992=CARTESIAN_POINT('Ctrl Pts',(-18.5971625945114,32.8640654263253,-9.05173733709777));
#34993=CARTESIAN_POINT('Ctrl Pts',(-12.0615604165446,32.5780477423934,-16.801873722239));
#34994=CARTESIAN_POINT('Ctrl Pts',(-2.62823083291946,32.2920300584615,-20.5154798693539));
#34995=CARTESIAN_POINT('Ctrl Pts',(7.4368756648301,32.0060123745296,-19.2995582883958));
#34996=CARTESIAN_POINT('Ctrl Pts',(15.714562169654,31.7199946905976,-13.4477927460282));
#34997=CARTESIAN_POINT('Ctrl Pts',(20.2180489270461,31.4339770066659,-4.36296772201048));
#34998=CARTESIAN_POINT('Ctrl Pts',(19.9794957115804,31.2432985507112,2.38902761432437));
#34999=CARTESIAN_POINT('Ctrl Pts',(19.0655431230475,31.1479593227339,5.53638733417749));
#35000=CARTESIAN_POINT('Ctrl Pts',(4.64333233892574,52.6488033167397,19.453520627133));
#35001=CARTESIAN_POINT('Ctrl Pts',(1.43191255171456,52.5534640887624,20.2200497113865));
#35002=CARTESIAN_POINT('Ctrl Pts',(-5.3736849545451,52.3627856328078,20.1316112074426));
#35003=CARTESIAN_POINT('Ctrl Pts',(-14.2959676280389,52.0767679488759,15.1581397783133));
#35004=CARTESIAN_POINT('Ctrl Pts',(-19.7814470659129,51.790750264944,6.54426275331887));
#35005=CARTESIAN_POINT('Ctrl Pts',(-20.5152870813745,51.5047325810121,-3.64262988858884));
#35006=CARTESIAN_POINT('Ctrl Pts',(-16.3196544835113,51.2187148970802,-12.9540013917531));
#35007=CARTESIAN_POINT('Ctrl Pts',(-8.20334437990304,50.9326972131483,-19.1532424915399));
#35008=CARTESIAN_POINT('Ctrl Pts',(1.88401344989288,50.6466795292165,-20.7506723562449));
#35009=CARTESIAN_POINT('Ctrl Pts',(11.5186580425973,50.3606618452845,-17.3626266562233));
#35010=CARTESIAN_POINT('Ctrl Pts',(18.3858822998485,50.0746441613527,-9.80304543505084));
#35011=CARTESIAN_POINT('Ctrl Pts',(20.8357314738652,49.7886264774207,0.111786940575481));
#35012=CARTESIAN_POINT('Ctrl Pts',(18.2796330978527,49.502608793489,9.99976708628127));
#35013=CARTESIAN_POINT('Ctrl Pts',(11.331698818293,49.216591109557,17.4852183473434));
#35014=CARTESIAN_POINT('Ctrl Pts',(1.66123287578963,48.9305734256252,20.7697037433684));
#35015=CARTESIAN_POINT('Ctrl Pts',(-8.40835890365438,48.6445557416932,19.0640966260628));
#35016=CARTESIAN_POINT('Ctrl Pts',(-16.4577729308274,48.3585380577614,12.7781841429669));
#35017=CARTESIAN_POINT('Ctrl Pts',(-20.5530721606317,48.0725203738295,3.4222078502986));
#35018=CARTESIAN_POINT('Ctrl Pts',(-19.7103269579775,47.7865026898976,-6.75598188461189));
#35019=CARTESIAN_POINT('Ctrl Pts',(-14.1320139645819,47.5004850059657,-15.3109915553079));
#35020=CARTESIAN_POINT('Ctrl Pts',(-5.15836857499125,47.2144673220338,-20.1874097951999));
#35021=CARTESIAN_POINT('Ctrl Pts',(5.05461719399599,46.928449638102,-20.2136371242631));
#35022=CARTESIAN_POINT('Ctrl Pts',(14.0531896966847,46.64243195417,-15.3833721950568));
#35023=CARTESIAN_POINT('Ctrl Pts',(19.6753680081751,46.3564142702382,-6.85712581663851));
#35024=CARTESIAN_POINT('Ctrl Pts',(20.5703776426178,46.0703965863062,3.31660133072865));
#35025=CARTESIAN_POINT('Ctrl Pts',(16.5231851852312,45.7843789023745,12.6934877817289));
#35026=CARTESIAN_POINT('Ctrl Pts',(8.50616184878831,45.4983612184424,19.0206595926901));
#35027=CARTESIAN_POINT('Ctrl Pts',(-1.55453669914413,45.2123435345107,20.7779617957709));
#35028=CARTESIAN_POINT('Ctrl Pts',(-11.2417450437933,44.9263258505787,17.5431881112477));
#35029=CARTESIAN_POINT('Ctrl Pts',(-18.2280318582659,44.6403081666469,10.0935194709503));
#35030=CARTESIAN_POINT('Ctrl Pts',(-20.8348843848739,44.3542904827149,0.218799920093125));
#35031=CARTESIAN_POINT('Ctrl Pts',(-18.4359849044981,44.0682727987831,-9.70848810770543));
#35032=CARTESIAN_POINT('Ctrl Pts',(-11.6076887098374,43.7822551148512,-17.3032321706586));
#35033=CARTESIAN_POINT('Ctrl Pts',(-1.99055001514377,43.4962374309193,-20.7407326624078));
#35034=CARTESIAN_POINT('Ctrl Pts',(8.10483466111215,43.2102197469874,-19.1951018713702));
#35035=CARTESIAN_POINT('Ctrl Pts',(16.2529662774598,42.9242020630555,-13.0376902831752));
#35036=CARTESIAN_POINT('Ctrl Pts',(20.4961893250733,42.6381843791236,-3.74786657806784));
#35037=CARTESIAN_POINT('Ctrl Pts',(19.8150346341516,42.3521666951918,6.44241283865101));
#35038=CARTESIAN_POINT('Ctrl Pts',(14.3731552107868,42.0661490112599,15.0848496851271));
#35039=CARTESIAN_POINT('Ctrl Pts',(5.47800725882155,41.780131327328,20.1030275632439));
#35040=CARTESIAN_POINT('Ctrl Pts',(-4.73327690602851,41.4941136433961,20.2912880435695));
#35041=CARTESIAN_POINT('Ctrl Pts',(-13.8073524387427,41.2080959594642,15.6044000002753));
#35042=CARTESIAN_POINT('Ctrl Pts',(-19.5640982035139,40.9220782755323,7.16842676042032));
#35043=CARTESIAN_POINT('Ctrl Pts',(-20.6204087732399,40.6360605916004,-2.98981985423077));
#35044=CARTESIAN_POINT('Ctrl Pts',(-16.7224968622903,40.3500429076686,-12.4297377054744));
#35045=CARTESIAN_POINT('Ctrl Pts',(-8.80686780522739,40.0640252237367,-18.8833090372844));
#35046=CARTESIAN_POINT('Ctrl Pts',(1.22468353761052,39.7780075398047,-20.8000103598244));
#35047=CARTESIAN_POINT('Ctrl Pts',(10.9619946071022,39.4919898558729,-17.71933844618));
#35048=CARTESIAN_POINT('Ctrl Pts',(18.0655964852611,39.205972171941,-10.3814500127871));
#35049=CARTESIAN_POINT('Ctrl Pts',(20.8287905073425,38.9199544880091,-0.549332992579338));
#35050=CARTESIAN_POINT('Ctrl Pts',(18.5876966266059,38.6339368040772,9.41476578869777));
#35051=CARTESIAN_POINT('Ctrl Pts',(11.8807560447954,38.3479191201454,17.1168898031858));
#35052=CARTESIAN_POINT('Ctrl Pts',(2.31936629443307,38.0619014362134,20.7065405304496));
#35053=CARTESIAN_POINT('Ctrl Pts',(-7.79927024847662,37.7758837522816,19.3212749142897));
#35054=CARTESIAN_POINT('Ctrl Pts',(-16.0440680887234,37.4898660683496,13.2939143937014));
#35055=CARTESIAN_POINT('Ctrl Pts',(-20.4341468674588,37.2038483844178,4.07258180621913));
#35056=CARTESIAN_POINT('Ctrl Pts',(-19.914754112346,36.9178307004859,-6.12722198386726));
#35057=CARTESIAN_POINT('Ctrl Pts',(-14.6106782116652,36.631813016554,-14.8549104102657));
#35058=CARTESIAN_POINT('Ctrl Pts',(-5.79626691140908,36.3457953326221,-20.013584634125));
#35059=CARTESIAN_POINT('Ctrl Pts',(4.41074505554152,36.0597776486903,-20.3638309231293));
#35060=CARTESIAN_POINT('Ctrl Pts',(13.5580393956172,35.7737599647584,-15.8214995364263));
#35061=CARTESIAN_POINT('Ctrl Pts',(19.4479033121684,35.4877422808265,-7.47792326659462));
#35062=CARTESIAN_POINT('Ctrl Pts',(20.6652491313042,35.2017245968946,2.66228597187207));
#35063=CARTESIAN_POINT('Ctrl Pts',(16.9175985642936,34.9157069129627,12.1628581172432));
#35064=CARTESIAN_POINT('Ctrl Pts',(9.10535734652004,34.6296892290308,18.7412058193745));
#35065=CARTESIAN_POINT('Ctrl Pts',(-0.894523277608621,34.3436715450989,
20.8168208542254));
#35066=CARTESIAN_POINT('Ctrl Pts',(-10.6794822325778,34.057653861167,17.8910320269573));
#35067=CARTESIAN_POINT('Ctrl Pts',(-17.8986181156775,33.7716361772352,10.6667594448749));
#35068=CARTESIAN_POINT('Ctrl Pts',(-20.8174436915587,33.4856184933032,0.879743180928813));
#35069=CARTESIAN_POINT('Ctrl Pts',(-18.7347482217545,33.1996008093714,-9.11870418549036));
#35070=CARTESIAN_POINT('Ctrl Pts',(-12.1507944307111,32.9135831254395,-16.9261770409427));
#35071=CARTESIAN_POINT('Ctrl Pts',(-2.64767485883582,32.6275654415076,-20.6672585114316));
#35072=CARTESIAN_POINT('Ctrl Pts',(7.49189487208903,32.3415477575758,-19.442338702727));
#35073=CARTESIAN_POINT('Ctrl Pts',(15.8308224557999,32.0555300736438,-13.5472857921342));
#35074=CARTESIAN_POINT('Ctrl Pts',(20.3676247738314,31.769512389712,-4.3952384316145));
#35075=CARTESIAN_POINT('Ctrl Pts',(20.1273105017425,31.5788339337574,2.40668981240704));
#35076=CARTESIAN_POINT('Ctrl Pts',(19.2065928203126,31.4834947057801,5.57734634344297));
#35077=CARTESIAN_POINT('Ctrl Pts',(4.64333233892574,52.9868680783612,19.453520627133));
#35078=CARTESIAN_POINT('Ctrl Pts',(1.43216645743103,52.8915288503839,20.219989107003));
#35079=CARTESIAN_POINT('Ctrl Pts',(-5.37383257436395,52.7008503944293,20.1316093913839));
#35080=CARTESIAN_POINT('Ctrl Pts',(-14.2958777283883,52.4148327104975,15.1581103378228));
#35081=CARTESIAN_POINT('Ctrl Pts',(-19.7814585063189,52.1288150265655,6.54426003062301));
#35082=CARTESIAN_POINT('Ctrl Pts',(-20.5152439165291,51.8427973426337,-3.642628070496));
#35083=CARTESIAN_POINT('Ctrl Pts',(-16.3196433435216,51.5567796587018,-12.9539841016434));
#35084=CARTESIAN_POINT('Ctrl Pts',(-8.2033297903966,51.27076197477,-19.1532195708586));
#35085=CARTESIAN_POINT('Ctrl Pts',(1.88400888321105,50.984744290838,-20.7506464644501));
#35086=CARTESIAN_POINT('Ctrl Pts',(11.5186449807812,50.6987266069061,-17.362605439778));
#35087=CARTESIAN_POINT('Ctrl Pts',(18.385859092255,50.4127089229742,-9.80303327747567));
#35088=CARTESIAN_POINT('Ctrl Pts',(20.8357060942045,50.1266912390423,0.111786760853765));
#35089=CARTESIAN_POINT('Ctrl Pts',(18.2796104431111,49.8406735551105,9.99975479143606));
#35090=CARTESIAN_POINT('Ctrl Pts',(11.3316849326712,49.5546558711786,17.4851968016857));
#35091=CARTESIAN_POINT('Ctrl Pts',(1.66123079437997,49.2686381872467,20.7696781682973));
#35092=CARTESIAN_POINT('Ctrl Pts',(-8.40834853003687,48.9826205033148,19.0640731437277));
#35093=CARTESIAN_POINT('Ctrl Pts',(-16.4577526700083,48.6966028193829,12.7781684064437));
#35094=CARTESIAN_POINT('Ctrl Pts',(-20.5530468426451,48.4105851354511,3.4222036347818));
#35095=CARTESIAN_POINT('Ctrl Pts',(-19.7103026846019,48.1245674515191,-6.75597356348852));
#35096=CARTESIAN_POINT('Ctrl Pts',(-14.131996558219,47.8385497675873,-15.3109726981753));
#35097=CARTESIAN_POINT('Ctrl Pts',(-5.15836222240763,47.5525320836553,-20.1873849319314));
#35098=CARTESIAN_POINT('Ctrl Pts',(5.05461096891587,47.2665143997235,-20.2136122288173));
#35099=CARTESIAN_POINT('Ctrl Pts',(14.0531723883779,46.9804967157916,-15.3833532485917));
#35100=CARTESIAN_POINT('Ctrl Pts',(19.6753437757,46.6944790318597,-6.85711737128667));
#35101=CARTESIAN_POINT('Ctrl Pts',(20.5703523077272,46.4084613479278,3.31659724594668));
#35102=CARTESIAN_POINT('Ctrl Pts',(16.5231648349899,46.122443663996,12.6934721481933));
#35103=CARTESIAN_POINT('Ctrl Pts',(8.50615137243411,45.836425980064,19.0206361664971));
#35104=CARTESIAN_POINT('Ctrl Pts',(-1.55453478454372,45.5504082961322,20.7779362052502));
#35105=CARTESIAN_POINT('Ctrl Pts',(-11.2417311982555,45.2643906122003,17.5431665047348));
#35106=CARTESIAN_POINT('Ctrl Pts',(-18.2280094082854,44.9783729282684,10.0935070395859));
#35107=CARTESIAN_POINT('Ctrl Pts',(-20.8348587242475,44.6923552443365,0.218799650615206));
#35108=CARTESIAN_POINT('Ctrl Pts',(-18.4359621983996,44.4063375604046,-9.7084761505529));
#35109=CARTESIAN_POINT('Ctrl Pts',(-11.6076744135946,44.1203198764727,-17.3032108596796));
#35110=CARTESIAN_POINT('Ctrl Pts',(-1.99054756354567,43.8343021925409,-20.7407071177399));
#35111=CARTESIAN_POINT('Ctrl Pts',(8.10482467904866,43.548284508609,-19.1950782303297));
#35112=CARTESIAN_POINT('Ctrl Pts',(16.2529462600075,43.262266824677,-13.037674225716));
#35113=CARTESIAN_POINT('Ctrl Pts',(20.4961640815895,42.9762491407452,-3.74786196212644));
#35114=CARTESIAN_POINT('Ctrl Pts',(19.8150102295904,42.6902314568133,6.44240490405684));
#35115=CARTESIAN_POINT('Ctrl Pts',(14.3731375085443,42.4042137728815,15.0848311063488));
#35116=CARTESIAN_POINT('Ctrl Pts',(5.47800051200701,42.1181960889495,20.1030028039854));
#35117=CARTESIAN_POINT('Ctrl Pts',(-4.7332710764376,41.8321784050177,20.2912630524458));
#35118=CARTESIAN_POINT('Ctrl Pts',(-13.8073354333533,41.5461607210858,15.6043807816092));
#35119=CARTESIAN_POINT('Ctrl Pts',(-19.5640741080106,41.2601430371539,7.16841793165403));
#35120=CARTESIAN_POINT('Ctrl Pts',(-20.6203833767651,40.974125353222,-2.98981617191356));
#35121=CARTESIAN_POINT('Ctrl Pts',(-16.7224762665556,40.6881076692901,-12.4297223967809));
#35122=CARTESIAN_POINT('Ctrl Pts',(-8.80685695852706,40.4020899853582,-18.8832857802534));
#35123=CARTESIAN_POINT('Ctrl Pts',(1.22468202926784,40.1160723014263,-20.7999847421496));
#35124=CARTESIAN_POINT('Ctrl Pts',(10.9619811061078,39.8300546174945,-17.7193166227157));
#35125=CARTESIAN_POINT('Ctrl Pts',(18.0655742353405,39.5440369335625,-10.3814372268044));
#35126=CARTESIAN_POINT('Ctrl Pts',(20.8287648542201,39.2580192496307,-0.549332316006349));
#35127=CARTESIAN_POINT('Ctrl Pts',(18.5876737336586,38.9720015656988,9.4147541932903));
#35128=CARTESIAN_POINT('Ctrl Pts',(11.8807414122342,38.6859838817669,17.1168687217268));
#35129=CARTESIAN_POINT('Ctrl Pts',(2.3193634378658,38.399966197835,20.7065150278585));
#35130=CARTESIAN_POINT('Ctrl Pts',(-7.79926064276572,38.1139485139031,19.3212511179216));
#35131=CARTESIAN_POINT('Ctrl Pts',(-16.0440483285264,37.8279308299712,13.2938980205332));
#35132=CARTESIAN_POINT('Ctrl Pts',(-20.4341217004428,37.5419131460394,4.07257679062954));
#35133=CARTESIAN_POINT('Ctrl Pts',(-19.9147295848584,37.2558954621074,-6.12721443802131));
#35134=CARTESIAN_POINT('Ctrl Pts',(-14.6106602171049,36.9698777781756,-14.8548921135797));
#35135=CARTESIAN_POINT('Ctrl Pts',(-5.79625977218121,36.6838600942437,-20.013559987233));
#35136=CARTESIAN_POINT('Ctrl Pts',(4.41073962231023,36.3978424103118,-20.3638058382528));
#35137=CARTESIAN_POINT('Ctrl Pts',(13.5580226990369,36.1118247263799,-15.8214800591791));
#35138=CARTESIAN_POINT('Ctrl Pts',(19.4478793562769,35.825807042448,-7.47791403906704));
#35139=CARTESIAN_POINT('Ctrl Pts',(20.665223686585,35.5397893585161,2.66228265784318));
#35140=CARTESIAN_POINT('Ctrl Pts',(16.9175777143245,35.2537716745842,12.1628432073588));
#35141=CARTESIAN_POINT('Ctrl Pts',(9.10534616004098,34.9677539906524,18.7411825973328));
#35142=CARTESIAN_POINT('Ctrl Pts',(-0.894522231509686,34.6817363067204,
20.8167954954961));
#35143=CARTESIAN_POINT('Ctrl Pts',(-10.6794689684672,34.3957186227886,17.8910094335422));
#35144=CARTESIAN_POINT('Ctrl Pts',(-17.8985962932162,34.1097009388567,10.6667474228629));
#35145=CARTESIAN_POINT('Ctrl Pts',(-20.8174176094417,33.8236832549249,0.879739869917406));
#35146=CARTESIAN_POINT('Ctrl Pts',(-18.7347260323576,33.5376655709929,-9.11868850614119));
#35147=CARTESIAN_POINT('Ctrl Pts',(-12.1507776987356,33.2516478870611,-16.9261650789921));
#35148=CARTESIAN_POINT('Ctrl Pts',(-2.64767512734078,32.9656302031292,-20.6672153091488));
#35149=CARTESIAN_POINT('Ctrl Pts',(7.49189270503917,32.6796125191973,-19.4423502612674));
#35150=CARTESIAN_POINT('Ctrl Pts',(15.8307887083071,32.3935948352654,-13.547197419082));
#35151=CARTESIAN_POINT('Ctrl Pts',(20.3676300886108,32.1075771513335,-4.39538596690554));
#35152=CARTESIAN_POINT('Ctrl Pts',(20.1272377066867,31.9168986953789,2.40694049524253));
#35153=CARTESIAN_POINT('Ctrl Pts',(19.2065928203126,31.8215594674016,5.57734634344296));
#35154=CARTESIAN_POINT('Ctrl Pts',(4.55214023462251,52.083943477294,19.0689325973597));
#35155=CARTESIAN_POINT('Ctrl Pts',(1.40426732942084,51.9885984737291,19.820395491255));
#35156=CARTESIAN_POINT('Ctrl Pts',(-5.26745525225372,51.7979142421869,19.7338555859579));
#35157=CARTESIAN_POINT('Ctrl Pts',(-14.0133545070679,51.5118907826674,14.8585471880017));
#35158=CARTESIAN_POINT('Ctrl Pts',(-19.3905261350575,51.2258730987355,6.41492866250848));
#35159=CARTESIAN_POINT('Ctrl Pts',(-20.109810062967,50.9398554148036,-3.57064039432099));
#35160=CARTESIAN_POINT('Ctrl Pts',(-15.9971253214867,50.6538377308717,-12.6979801411406));
#35161=CARTESIAN_POINT('Ctrl Pts',(-8.04121094733082,50.3678200469398,-18.7747028127674));
#35162=CARTESIAN_POINT('Ctrl Pts',(1.84677603407831,50.0818023630081,-20.3405604525939));
#35163=CARTESIAN_POINT('Ctrl Pts',(11.2910070038031,49.795784679076,-17.0194758109046));
#35164=CARTESIAN_POINT('Ctrl Pts',(18.0225073459559,49.5097669951442,-9.60930018931658));
#35165=CARTESIAN_POINT('Ctrl Pts',(20.423939085836,49.2237493112122,0.109577567659922));
#35166=CARTESIAN_POINT('Ctrl Pts',(17.91835844271,48.9377316272804,9.80213398145383));
#35167=CARTESIAN_POINT('Ctrl Pts',(11.1077417659072,48.6517139433485,17.1396444529813));
#35168=CARTESIAN_POINT('Ctrl Pts',(1.6284006118405,48.3656962594167,20.3592160411455));
#35169=CARTESIAN_POINT('Ctrl Pts',(-8.24217799068105,48.0796785754847,18.6873181477502));
#35170=CARTESIAN_POINT('Ctrl Pts',(-16.1325052533497,47.7936608915529,12.5256390151496));
#35171=CARTESIAN_POINT('Ctrl Pts',(-20.146865906276,47.5076432076209,3.35457211097593));
#35172=CARTESIAN_POINT('Ctrl Pts',(-19.3207765349344,47.2216255236891,-6.62245819279375));
#35173=CARTESIAN_POINT('Ctrl Pts',(-13.8527120492735,46.9356078397572,-15.0083885959309));
#35174=CARTESIAN_POINT('Ctrl Pts',(-5.05641975063352,46.6495901558253,-19.7884304130578));
#35175=CARTESIAN_POINT('Ctrl Pts',(4.95471888809429,46.3635724718934,-19.8141393912687));
#35176=CARTESIAN_POINT('Ctrl Pts',(13.7754456472592,46.0775547879615,-15.0793387209722));
#35177=CARTESIAN_POINT('Ctrl Pts',(19.2865085037628,45.7915371040297,-6.72160313945593));
#35178=CARTESIAN_POINT('Ctrl Pts',(20.1638293709693,45.5055194200977,3.25105277532722));
#35179=CARTESIAN_POINT('Ctrl Pts',(16.1966247061302,45.2195017361659,12.4426165722584));
#35180=CARTESIAN_POINT('Ctrl Pts',(8.33804799799026,44.9334840522339,18.6447395966312));
#35181=CARTESIAN_POINT('Ctrl Pts',(-1.52381318889717,44.6474663683021,20.3673108781014));
#35182=CARTESIAN_POINT('Ctrl Pts',(-11.0195657480682,44.3614486843702,17.1964685259715));
#35183=CARTESIAN_POINT('Ctrl Pts',(-17.8677771767197,44.0754310004384,9.89403344465002));
#35184=CARTESIAN_POINT('Ctrl Pts',(-20.4231084620833,43.7894133165064,0.21447560816814));
#35185=CARTESIAN_POINT('Ctrl Pts',(-18.071620286179,43.5033956325746,-9.51661175381702));
#35186=CARTESIAN_POINT('Ctrl Pts',(-11.3782769866108,43.2173779486426,-16.9612550200911));
#35187=CARTESIAN_POINT('Ctrl Pts',(-1.9512092367546,42.9313602647108,-20.3308175328751));
#35188=CARTESIAN_POINT('Ctrl Pts',(7.94465254970708,42.6453425807789,-18.8157342377349));
#35189=CARTESIAN_POINT('Ctrl Pts',(15.9317463434604,42.359324896847,-12.7800163336468));
#35190=CARTESIAN_POINT('Ctrl Pts',(20.0911072945169,42.0733072129151,-3.67379459426543));
#35191=CARTESIAN_POINT('Ctrl Pts',(19.4234147901971,41.7872895289832,6.31508645456209));
#35192=CARTESIAN_POINT('Ctrl Pts',(14.0890874357509,41.5012718450514,14.7867161421463));
#35193=CARTESIAN_POINT('Ctrl Pts',(5.36974116756858,41.2152541611194,19.7057158924501));
#35194=CARTESIAN_POINT('Ctrl Pts',(-4.63972949631883,40.9292364771876,19.8902556354018));
#35195=CARTESIAN_POINT('Ctrl Pts',(-13.5344670611836,40.6432187932557,15.2959981828706));
#35196=CARTESIAN_POINT('Ctrl Pts',(-19.1774378101796,40.3572011093238,7.02675160207981));
#35197=CARTESIAN_POINT('Ctrl Pts',(-20.2128716977236,40.0711834253919,-2.93072973370433));
#35198=CARTESIAN_POINT('Ctrl Pts',(-16.391997232456,39.78516574146,-12.1840791926085));
#35199=CARTESIAN_POINT('Ctrl Pts',(-8.63281087021374,39.4991480575282,-18.5101036064048));
#35200=CARTESIAN_POINT('Ctrl Pts',(1.20047917033355,39.2131303735962,-20.388923679344));
#35201=CARTESIAN_POINT('Ctrl Pts',(10.7453442354663,38.9271126896644,-17.3691374656916));
#35202=CARTESIAN_POINT('Ctrl Pts',(17.7085521395347,38.6410950057324,-10.1762733926574));
#35203=CARTESIAN_POINT('Ctrl Pts',(20.417135022562,38.3550773218006,-0.538476100078764));
#35204=CARTESIAN_POINT('Ctrl Pts',(18.2203336122712,38.0690596378687,9.22869449600101));
#35205=CARTESIAN_POINT('Ctrl Pts',(11.6459474807784,37.7830419539368,16.7785954808624));
#35206=CARTESIAN_POINT('Ctrl Pts',(2.27352686579039,37.4970242700049,20.2973011664126));
#35207=CARTESIAN_POINT('Ctrl Pts',(-7.64512724273414,37.211006586073,18.9394136253598));
#35208=CARTESIAN_POINT('Ctrl Pts',(-15.7269767710525,36.9249889021412,13.0311764889123));
#35209=CARTESIAN_POINT('Ctrl Pts',(-20.0302910299972,36.6389712182093,3.99209222467112));
#35210=CARTESIAN_POINT('Ctrl Pts',(-19.5211634351657,36.3529535342774,-6.00612496078596));
#35211=CARTESIAN_POINT('Ctrl Pts',(-14.3219160862035,36.0669358503455,-14.5613213338043));
#35212=CARTESIAN_POINT('Ctrl Pts',(-5.68171080823791,35.7809181664136,-19.6180406952307));
#35213=CARTESIAN_POINT('Ctrl Pts',(4.32357209120954,35.4949004824817,-19.9613647896459));
#35214=CARTESIAN_POINT('Ctrl Pts',(13.2900813861324,35.2088827985499,-15.5088070217271));
#35215=CARTESIAN_POINT('Ctrl Pts',(19.0635393648486,34.922865114618,-7.33013127236921));
#35216=CARTESIAN_POINT('Ctrl Pts',(20.2568258479795,34.6368474306861,2.60966912218976));
#35217=CARTESIAN_POINT('Ctrl Pts',(16.5832429750661,34.3508297467542,11.9224742206728));
#35218=CARTESIAN_POINT('Ctrl Pts',(8.92540115930387,34.0648120628223,18.3708087469579));
#35219=CARTESIAN_POINT('Ctrl Pts',(-0.876844177234845,33.7787943788904,
20.4054022090749));
#35220=CARTESIAN_POINT('Ctrl Pts',(-10.4684152624767,33.4927766949586,17.5374371860823));
#35221=CARTESIAN_POINT('Ctrl Pts',(-17.5448741099442,33.2067590110266,10.4559451272518));
#35222=CARTESIAN_POINT('Ctrl Pts',(-20.4060120284528,32.9207413270948,0.862353953033173));
#35223=CARTESIAN_POINT('Ctrl Pts',(-18.3644797802715,32.6347236431628,-8.93847982641409));
#35224=CARTESIAN_POINT('Ctrl Pts',(-11.9106471574553,32.348705959231,-16.5916606313761));
#35225=CARTESIAN_POINT('Ctrl Pts',(-2.59535027396708,32.0626882752991,-20.2587781109716));
#35226=CARTESIAN_POINT('Ctrl Pts',(7.34383368403819,31.7766705913672,-19.058119538942));
#35227=CARTESIAN_POINT('Ctrl Pts',(15.5179317080661,31.4906529074353,-13.2794700414826));
#35228=CARTESIAN_POINT('Ctrl Pts',(19.9651134630054,31.2046352235034,-4.30852186342688));
#35229=CARTESIAN_POINT('Ctrl Pts',(19.7294718512972,31.0139567675488,2.35937317582622));
#35230=CARTESIAN_POINT('Ctrl Pts',(18.8270212698782,30.9186175395716,5.46712367049435));
#35231=CARTESIAN_POINT('Ctrl Pts',(4.6098134500746,52.3132914088745,19.3105257212433));
#35232=CARTESIAN_POINT('Ctrl Pts',(1.42181881800352,52.2179464053096,20.0715664979869));
#35233=CARTESIAN_POINT('Ctrl Pts',(-5.33405165711633,52.0272621737673,19.9838746520371));
#35234=CARTESIAN_POINT('Ctrl Pts',(-14.1909810879859,51.7412387142479,15.0468248055809));
#35235=CARTESIAN_POINT('Ctrl Pts',(-19.6361828818494,51.455221030316,6.4962049347227));
#35236=CARTESIAN_POINT('Ctrl Pts',(-20.3646313227433,51.1692033463841,-3.61588020746191));
#35237=CARTESIAN_POINT('Ctrl Pts',(-16.1998108285882,50.8831856624522,-12.8588730592248));
#35238=CARTESIAN_POINT('Ctrl Pts',(-8.14310255024565,50.5971679785203,-19.0125898611518));
#35239=CARTESIAN_POINT('Ctrl Pts',(1.87017800754956,50.3111502945885,-20.5982888823381));
#35240=CARTESIAN_POINT('Ctrl Pts',(11.434070334495,50.0251326106565,-17.2351234663233));
#35241=CARTESIAN_POINT('Ctrl Pts',(18.2508647527465,49.7391149267247,-9.73105634388549));
#35242=CARTESIAN_POINT('Ctrl Pts',(20.6827233943962,49.4530972427927,0.110966026327426));
#35243=CARTESIAN_POINT('Ctrl Pts',(18.1453958166924,49.1670795588609,9.92633336624479));
#35244=CARTESIAN_POINT('Ctrl Pts',(11.2484840025082,48.8810618749289,17.3568148914787));
#35245=CARTESIAN_POINT('Ctrl Pts',(1.64903353878347,48.5950441909971,20.6171805280469));
#35246=CARTESIAN_POINT('Ctrl Pts',(-8.34661175640101,48.3090265070652,18.9240986098161));
#35247=CARTESIAN_POINT('Ctrl Pts',(-16.3369145656454,48.0230088231334,12.6843469964453));
#35248=CARTESIAN_POINT('Ctrl Pts',(-20.4021397882163,47.7369911392014,3.39707671926229));
#35249=CARTESIAN_POINT('Ctrl Pts',(-19.5655833216407,47.4509734552696,-6.70636904013047));
#35250=CARTESIAN_POINT('Ctrl Pts',(-14.0282349102347,47.1649557713377,-15.1985546282164));
#35251=CARTESIAN_POINT('Ctrl Pts',(-5.12048787282304,46.8789380874058,-20.0391626803523));
#35252=CARTESIAN_POINT('Ctrl Pts',(5.01749839455719,46.5929204034739,-20.0651974078988));
#35253=CARTESIAN_POINT('Ctrl Pts',(13.949989491797,46.306902719542,-15.2704037376054));
#35254=CARTESIAN_POINT('Ctrl Pts',(19.5308810942907,46.0208850356101,-6.80677021734476));
#35255=CARTESIAN_POINT('Ctrl Pts',(20.4193181868614,45.7348673516782,3.29224572575756));
#35256=CARTESIAN_POINT('Ctrl Pts',(16.4018464619096,45.4488496677464,12.6002726065263));
#35257=CARTESIAN_POINT('Ctrl Pts',(8.44369648224176,45.1628319838144,18.8809805582996));
#35258=CARTESIAN_POINT('Ctrl Pts',(-1.5431208918212,44.8768142998826,20.6253779368308));
#35259=CARTESIAN_POINT('Ctrl Pts',(-11.1591908040243,44.5907966159507,17.4143589524287));
#35260=CARTESIAN_POINT('Ctrl Pts',(-18.0941735198421,44.3047789320188,10.0193972752171));
#35261=CARTESIAN_POINT('Ctrl Pts',(-20.6818825124448,44.0187612480869,0.21719315343951));
#35262=CARTESIAN_POINT('Ctrl Pts',(-18.3005994539068,43.732743564155,-9.63719340640091));
#35263=CARTESIAN_POINT('Ctrl Pts',(-11.5224471469677,43.4467258802231,-17.1761651386425));
#35264=CARTESIAN_POINT('Ctrl Pts',(-1.97593232522262,43.1607081962913,-20.588422197215));
#35265=CARTESIAN_POINT('Ctrl Pts',(8.04531645808445,42.8746905123594,-19.0541418125797));
#35266=CARTESIAN_POINT('Ctrl Pts',(16.1336119183454,42.5886728284275,-12.9419474420523));
#35267=CARTESIAN_POINT('Ctrl Pts',(20.3456746744295,42.3026551444956,-3.72034395814514));
#35268=CARTESIAN_POINT('Ctrl Pts',(19.6695220723699,42.0166374605637,6.39510270200394));
#35269=CARTESIAN_POINT('Ctrl Pts',(14.2676053253475,41.7306197766319,14.9740734406086));
#35270=CARTESIAN_POINT('Ctrl Pts',(5.4377792761605,41.4446020926999,19.9554001129614));
#35271=CARTESIAN_POINT('Ctrl Pts',(-4.69851788284559,41.1585844087681,20.1422780943271));
#35272=CARTESIAN_POINT('Ctrl Pts',(-13.7059575503722,40.8725667248362,15.4898084156009));
#35273=CARTESIAN_POINT('Ctrl Pts',(-19.4204284042374,40.5865490409043,7.11578510921391));
#35274=CARTESIAN_POINT('Ctrl Pts',(-20.4689819117188,40.3005313569724,-2.9678639831315));
#35275=CARTESIAN_POINT('Ctrl Pts',(-16.599694485068,40.0145136730405,-12.3384593903367));
#35276=CARTESIAN_POINT('Ctrl Pts',(-8.7421941915158,39.7284959891087,-18.7446386426237));
#35277=CARTESIAN_POINT('Ctrl Pts',(1.21569002121147,39.4424783051767,-20.647264586303));
#35278=CARTESIAN_POINT('Ctrl Pts',(10.8814947267352,39.1564606212449,-17.5892157197761));
#35279=CARTESIAN_POINT('Ctrl Pts',(17.9329309980074,38.8704429373129,-10.3052133866967));
#35280=CARTESIAN_POINT('Ctrl Pts',(20.6758333855661,38.5844252533811,-0.545298942046412));
#35281=CARTESIAN_POINT('Ctrl Pts',(18.4511970744377,38.2984075694492,9.3456280499155));
#35282=CARTESIAN_POINT('Ctrl Pts',(11.7935092001693,38.0123898855173,16.991191184386));
#35283=CARTESIAN_POINT('Ctrl Pts',(2.30233392797811,37.7263722015854,20.5544811566514));
#35284=CARTESIAN_POINT('Ctrl Pts',(-7.74199597089774,37.4403545176536,19.179388298318));
#35285=CARTESIAN_POINT('Ctrl Pts',(-15.92624778247,37.1543368337216,13.196289959761));
#35286=CARTESIAN_POINT('Ctrl Pts',(-20.284087828282,36.8683191497898,4.04267462602157));
#35287=CARTESIAN_POINT('Ctrl Pts',(-19.7685092562683,36.5823014658578,-6.08222646488831));
#35288=CARTESIAN_POINT('Ctrl Pts',(-14.5033840658313,36.296283781926,-14.7458227346799));
#35289=CARTESIAN_POINT('Ctrl Pts',(-5.75370177523636,36.0102660979941,-19.8666140119581));
#35290=CARTESIAN_POINT('Ctrl Pts',(4.37835455887646,35.7242484140622,-20.2142882519083));
#35291=CARTESIAN_POINT('Ctrl Pts',(13.4584753484203,35.4382307301303,-15.7053136723654));
#35292=CARTESIAN_POINT('Ctrl Pts',(19.3050867949214,35.1522130461984,-7.42300881359401));
#35293=CARTESIAN_POINT('Ctrl Pts',(20.5134929830154,34.8661953622666,2.64273535827732));
#35294=CARTESIAN_POINT('Ctrl Pts',(16.7933634486323,34.5801776783347,12.0735396472567));
#35295=CARTESIAN_POINT('Ctrl Pts',(9.03849176332561,34.2941599944028,18.6035789590755));
#35296=CARTESIAN_POINT('Ctrl Pts',(-0.887954310004981,34.0081423104709,
20.663951645594));
#35297=CARTESIAN_POINT('Ctrl Pts',(-10.6010569886685,33.722124626539,17.7596484344122));
#35298=CARTESIAN_POINT('Ctrl Pts',(-17.7671788519779,33.4361069426071,10.5884276904276));
#35299=CARTESIAN_POINT('Ctrl Pts',(-20.6645698742595,33.1500892586752,0.873282641542129));
#35300=CARTESIAN_POINT('Ctrl Pts',(-18.5971688324991,32.8640715747434,-9.05174037341549));
#35301=CARTESIAN_POINT('Ctrl Pts',(-12.0615644623744,32.5780538908115,-16.8018793578364));
#35302=CARTESIAN_POINT('Ctrl Pts',(-2.62823171441354,32.2920362068796,-20.5154867512648));
#35303=CARTESIAN_POINT('Ctrl Pts',(7.4368781591902,32.0060185229477,-19.2995647611211));
#35304=CARTESIAN_POINT('Ctrl Pts',(15.7145674411152,31.7200008390157,-13.4477972585873));
#35305=CARTESIAN_POINT('Ctrl Pts',(20.2180557079866,31.433983155084,-4.36296918164813));
#35306=CARTESIAN_POINT('Ctrl Pts',(19.9795024144637,31.2433046991293,2.38902840932946));
#35307=CARTESIAN_POINT('Ctrl Pts',(19.0655495175738,31.147965471152,5.53638919106529));
#35308=CARTESIAN_POINT('Ctrl Pts',(4.64391780247701,52.6488386342981,19.4533889706262));
#35309=CARTESIAN_POINT('Ctrl Pts',(1.43232539444559,52.5534936307332,20.2200630279117));
#35310=CARTESIAN_POINT('Ctrl Pts',(-5.37350690134842,52.362809399191,20.1317195643187));
#35311=CARTESIAN_POINT('Ctrl Pts',(-14.295973257405,52.0767859396714,15.1581457470092));
#35312=CARTESIAN_POINT('Ctrl Pts',(-19.7814548549615,51.7907682557396,6.54426533017351));
#35313=CARTESIAN_POINT('Ctrl Pts',(-20.5152951595187,51.5047505718077,-3.64263132290363));
#35314=CARTESIAN_POINT('Ctrl Pts',(-16.3196609095142,51.2187328878758,-12.9540064925232));
#35315=CARTESIAN_POINT('Ctrl Pts',(-8.20334761006294,50.9327152039439,-19.1532500333176));
#35316=CARTESIAN_POINT('Ctrl Pts',(1.88401419174769,50.6466975200121,-20.750680527029));
#35317=CARTESIAN_POINT('Ctrl Pts',(11.5186625781804,50.3606798360801,-17.3626334929295));
#35318=CARTESIAN_POINT('Ctrl Pts',(18.3858895394737,50.0746621521483,-9.80304929509752));
#35319=CARTESIAN_POINT('Ctrl Pts',(20.8357396781406,49.7886444682161,0.111786984592807));
#35320=CARTESIAN_POINT('Ctrl Pts',(18.2796402956401,49.5026267842845,9.99977102378879));
#35321=CARTESIAN_POINT('Ctrl Pts',(11.3317032802617,49.2166091003525,17.4852252323218));
#35322=CARTESIAN_POINT('Ctrl Pts',(1.66123352991667,48.9305914164207,20.7697119216454));
#35323=CARTESIAN_POINT('Ctrl Pts',(-8.40836221452923,48.6445737324887,19.06410413274));
#35324=CARTESIAN_POINT('Ctrl Pts',(-16.4577794112389,48.358556048557,12.7781891745038));
#35325=CARTESIAN_POINT('Ctrl Pts',(-20.5530802536079,48.0725383646251,3.42220919782692));
#35326=CARTESIAN_POINT('Ctrl Pts',(-19.7103347191144,47.7865206806931,-6.75598454484684));
#35327=CARTESIAN_POINT('Ctrl Pts',(-14.1320195292027,47.5005029967613,-15.3109975841629));
#35328=CARTESIAN_POINT('Ctrl Pts',(-5.15837060615009,47.2144853128294,-20.187417744193));
#35329=CARTESIAN_POINT('Ctrl Pts',(5.05461918430169,46.9284676288976,-20.2136450835834));
#35330=CARTESIAN_POINT('Ctrl Pts',(14.0531952302677,46.6424499449655,-15.3833782524122));
#35331=CARTESIAN_POINT('Ctrl Pts',(19.6753757555466,46.3564322610337,-6.85712851669988));
#35332=CARTESIAN_POINT('Ctrl Pts',(20.5703857424082,46.0704145771017,3.31660263667335));
#35333=CARTESIAN_POINT('Ctrl Pts',(16.5231916913994,45.7843968931699,12.6934927799157));
#35334=CARTESIAN_POINT('Ctrl Pts',(8.50616519817399,45.4983792092379,19.0206670822637));
#35335=CARTESIAN_POINT('Ctrl Pts',(-1.5545373112584,45.2123615253062,20.7779699772996));
#35336=CARTESIAN_POINT('Ctrl Pts',(-11.241749470342,44.9263438413741,17.5431950190522));
#35337=CARTESIAN_POINT('Ctrl Pts',(-18.2280390357344,44.6403261574423,10.0935234453738));
#35338=CARTESIAN_POINT('Ctrl Pts',(-20.8348925888164,44.3543084735105,0.218800006247767));
#35339=CARTESIAN_POINT('Ctrl Pts',(-18.4359921638501,44.0682907895787,-9.70849193051902));
#35340=CARTESIAN_POINT('Ctrl Pts',(-11.6076932804801,43.7822731056468,-17.3032389839781));
#35341=CARTESIAN_POINT('Ctrl Pts',(-1.99055079894261,43.4962554217149,-20.7407408292772));
#35342=CARTESIAN_POINT('Ctrl Pts',(8.10483785247127,43.210237737783,-19.1951094296321));
#35343=CARTESIAN_POINT('Ctrl Pts',(16.2529726772266,42.924220053851,-13.0376954168952));
#35344=CARTESIAN_POINT('Ctrl Pts',(20.4961973956514,42.638202369919,-3.74786805382752));
#35345=CARTESIAN_POINT('Ctrl Pts',(19.8150424365183,42.3521846859873,6.44241537541503));
#35346=CARTESIAN_POINT('Ctrl Pts',(14.3731608703594,42.0661670020555,15.0848556249365));
#35347=CARTESIAN_POINT('Ctrl Pts',(5.47800941584129,41.7801493181235,20.1030354790106));
#35348=CARTESIAN_POINT('Ctrl Pts',(-4.73327876980328,41.4941316341916,20.2912960334655));
#35349=CARTESIAN_POINT('Ctrl Pts',(-13.8073578755247,41.2081139502597,15.6044061446628));
#35350=CARTESIAN_POINT('Ctrl Pts',(-19.5641059070719,40.9220962663278,7.16842958305952));
#35351=CARTESIAN_POINT('Ctrl Pts',(-20.6204168927306,40.6360785823959,-2.98982103150203));
#35352=CARTESIAN_POINT('Ctrl Pts',(-16.7225034469395,40.3500608984641,-12.429742599807));
#35353=CARTESIAN_POINT('Ctrl Pts',(-8.80687127301903,40.0640432145323,-18.8833164727749));
#35354=CARTESIAN_POINT('Ctrl Pts',(1.22468401984181,39.7780255306002,-20.800018550035));
#35355=CARTESIAN_POINT('Ctrl Pts',(10.9619989234964,39.4920078466685,-17.7193454233455));
#35356=CARTESIAN_POINT('Ctrl Pts',(18.065603598769,39.2059901627366,-10.3814541005861));
#35357=CARTESIAN_POINT('Ctrl Pts',(20.8287987088856,38.9199724788046,-0.549333208884658));
#35358=CARTESIAN_POINT('Ctrl Pts',(18.5877039456961,38.6339547948728,9.41476949585527));
#35359=CARTESIAN_POINT('Ctrl Pts',(11.8807607229612,38.3479371109409,17.1168965431311));
#35360=CARTESIAN_POINT('Ctrl Pts',(2.31936720770659,38.0619194270089,20.7065486838555));
#35361=CARTESIAN_POINT('Ctrl Pts',(-7.79927331951671,37.7759017430771,19.3212825222336));
#35362=CARTESIAN_POINT('Ctrl Pts',(-16.0440744062344,37.4898840591451,13.2939196283122));
#35363=CARTESIAN_POINT('Ctrl Pts',(-20.434154913607,37.2038663752133,4.07258340983866));
#35364=CARTESIAN_POINT('Ctrl Pts',(-19.9147619539782,36.9178486912815,-6.12722439652175));
#35365=CARTESIAN_POINT('Ctrl Pts',(-14.6106839647647,36.6318310073495,-14.8549162595342));
#35366=CARTESIAN_POINT('Ctrl Pts',(-5.79626919374672,36.3458133234177,-20.0135925146727));
#35367=CARTESIAN_POINT('Ctrl Pts',(4.41074679231617,36.0597956394859,-20.3638389415899));
#35368=CARTESIAN_POINT('Ctrl Pts',(13.5580447342297,35.773777955554,-15.8215057662988));
#35369=CARTESIAN_POINT('Ctrl Pts',(19.4479109699734,35.487760271622,-7.4779262111012));
#35370=CARTESIAN_POINT('Ctrl Pts',(20.6652572684512,35.2017425876902,2.66228702017369));
#35371=CARTESIAN_POINT('Ctrl Pts',(16.9176052257661,34.9157249037582,12.1628629064891));
#35372=CARTESIAN_POINT('Ctrl Pts',(9.10536093184482,34.6297072198263,18.7412131989107));
#35373=CARTESIAN_POINT('Ctrl Pts',(-0.8945236298359,34.3436895358944,20.8168290510546));
#35374=CARTESIAN_POINT('Ctrl Pts',(-10.6794864377303,34.0576718519625,17.8910390717302));
#35375=CARTESIAN_POINT('Ctrl Pts',(-17.8986251634355,33.7716541680307,10.6667636450144));
#35376=CARTESIAN_POINT('Ctrl Pts',(-20.8174518886349,33.4856364840988,0.879743527342185));
#35377=CARTESIAN_POINT('Ctrl Pts',(-18.7347555987454,33.1996188001669,-9.11870777608218));
#35378=CARTESIAN_POINT('Ctrl Pts',(-12.1507992152116,32.9136011162351,-16.9261837057701));
#35379=CARTESIAN_POINT('Ctrl Pts',(-2.64767590137496,32.6275834323032,-20.6672666494157));
#35380=CARTESIAN_POINT('Ctrl Pts',(7.49189782207876,32.3415657483713,-19.4423463582491));
#35381=CARTESIAN_POINT('Ctrl Pts',(15.8308286893803,32.0555480644394,-13.5472911266978));
#35382=CARTESIAN_POINT('Ctrl Pts',(20.3676327937072,31.7695303805076,-4.39524016188783));
#35383=CARTESIAN_POINT('Ctrl Pts',(20.1273184271949,31.5788519245529,2.40669075940926));
#35384=CARTESIAN_POINT('Ctrl Pts',(19.2066003830381,31.4835126965756,5.57734853956071));
#35385=CARTESIAN_POINT('Ctrl Pts',(4.64391592767708,52.9869125946384,19.4533813214342));
#35386=CARTESIAN_POINT('Ctrl Pts',(1.4325787815564,52.8915675910735,20.2199944528322));
#35387=CARTESIAN_POINT('Ctrl Pts',(-5.37365242227969,52.7008833595313,20.1317098213512));
#35388=CARTESIAN_POINT('Ctrl Pts',(-14.2958777209314,52.4148599000118,15.1581103352149));
#35389=CARTESIAN_POINT('Ctrl Pts',(-19.7814585069258,52.1288422160799,6.5442600303004));
#35390=CARTESIAN_POINT('Ctrl Pts',(-20.5152439127325,51.8428245321481,-3.6426280702921));
#35391=CARTESIAN_POINT('Ctrl Pts',(-16.3196433423672,51.5568068482162,-12.9539841000476));
#35392=CARTESIAN_POINT('Ctrl Pts',(-8.20332978909328,51.2707891642843,-19.1532195687118));
#35393=CARTESIAN_POINT('Ctrl Pts',(1.88400888281392,50.9847714803524,-20.7506464620391));
#35394=CARTESIAN_POINT('Ctrl Pts',(11.5186449795483,50.6987537964205,-17.3626054377966));
#35395=CARTESIAN_POINT('Ctrl Pts',(18.3858590900973,50.4127361124886,-9.80303327634262));
#35396=CARTESIAN_POINT('Ctrl Pts',(20.8357060918333,50.1267184285566,0.111786760837539));
#35397=CARTESIAN_POINT('Ctrl Pts',(18.2796104409997,49.8407007446248,9.99975479028885));
#35398=CARTESIAN_POINT('Ctrl Pts',(11.3316849313749,49.554683060693,17.4851967996759));
#35399=CARTESIAN_POINT('Ctrl Pts',(1.66123079418626,49.2686653767611,20.7696781659116));
#35400=CARTESIAN_POINT('Ctrl Pts',(-8.40834852906939,48.9826476928292,19.0640731415372));
#35401=CARTESIAN_POINT('Ctrl Pts',(-16.4577526681181,48.6966300088973,12.7781684049758));
#35402=CARTESIAN_POINT('Ctrl Pts',(-20.5530468402833,48.4106123249655,3.42220363438856));
#35403=CARTESIAN_POINT('Ctrl Pts',(-19.7103026823375,48.1245946410335,-6.75597356271228));
#35404=CARTESIAN_POINT('Ctrl Pts',(-14.1319965565953,47.8385769571017,-15.3109726964162));
#35405=CARTESIAN_POINT('Ctrl Pts',(-5.15836222181502,47.5525592731697,-20.187384929612));
#35406=CARTESIAN_POINT('Ctrl Pts',(5.05461096833515,47.2665415892379,-20.213612226495));
#35407=CARTESIAN_POINT('Ctrl Pts',(14.0531723867633,46.980523905306,-15.3833532468242));
#35408=CARTESIAN_POINT('Ctrl Pts',(19.6753437734395,46.6945062213741,-6.85711737049883));
#35409=CARTESIAN_POINT('Ctrl Pts',(20.5703523053638,46.4084885374422,3.31659724556564));
#35410=CARTESIAN_POINT('Ctrl Pts',(16.5231648330916,46.1224708535103,12.6934721467349));
#35411=CARTESIAN_POINT('Ctrl Pts',(8.50615137145682,45.8364531695783,19.0206361643118));
#35412=CARTESIAN_POINT('Ctrl Pts',(-1.55453478436511,45.5504354856466,20.777936202863));
#35413=CARTESIAN_POINT('Ctrl Pts',(-11.2417311969639,45.2644178017147,17.5431665027191));
#35414=CARTESIAN_POINT('Ctrl Pts',(-18.2280094061912,44.9784001177828,10.0935070384262));
#35415=CARTESIAN_POINT('Ctrl Pts',(-20.8348587218537,44.6923824338509,0.218799650590067));
#35416=CARTESIAN_POINT('Ctrl Pts',(-18.4359621962815,44.406364749919,-9.70847614943747));
#35417=CARTESIAN_POINT('Ctrl Pts',(-11.607674412261,44.1203470659871,-17.3032108576916));
#35418=CARTESIAN_POINT('Ctrl Pts',(-1.99054756331698,43.8343293820553,-20.740707115357));
#35419=CARTESIAN_POINT('Ctrl Pts',(8.10482467811748,43.5483116981234,-19.1950782281243));
#35420=CARTESIAN_POINT('Ctrl Pts',(16.2529462581401,43.2622940141914,-13.037674224218));
#35421=CARTESIAN_POINT('Ctrl Pts',(20.4961640792346,42.9762763302596,-3.74786196169583));
#35422=CARTESIAN_POINT('Ctrl Pts',(19.8150102273138,42.6902586463277,6.44240490331665));
#35423=CARTESIAN_POINT('Ctrl Pts',(14.373137506893,42.4042409623959,15.0848311046156));
#35424=CARTESIAN_POINT('Ctrl Pts',(5.47800051137763,42.1182232784639,20.1030028016757));
#35425=CARTESIAN_POINT('Ctrl Pts',(-4.73327107589378,41.8322055945321,20.2912630501145));
#35426=CARTESIAN_POINT('Ctrl Pts',(-13.807335431767,41.5461879106002,15.6043807798163));
#35427=CARTESIAN_POINT('Ctrl Pts',(-19.5640741057629,41.2601702266683,7.16841793083043));
#35428=CARTESIAN_POINT('Ctrl Pts',(-20.6203833743959,40.9741525427364,-2.98981617157006));
#35429=CARTESIAN_POINT('Ctrl Pts',(-16.7224762646343,40.6881348588045,-12.4297223953529));
#35430=CARTESIAN_POINT('Ctrl Pts',(-8.80685695751522,40.4021171748726,-18.8832857780838));
#35431=CARTESIAN_POINT('Ctrl Pts',(1.22468202912712,40.1160994909407,-20.7999847397597));
#35432=CARTESIAN_POINT('Ctrl Pts',(10.9619811048483,39.8300818070089,-17.7193166206799));
#35433=CARTESIAN_POINT('Ctrl Pts',(18.065574233265,39.5440641230769,-10.3814372256117));
#35434=CARTESIAN_POINT('Ctrl Pts',(20.8287648518271,39.2580464391451,-0.549332315943234));
#35435=CARTESIAN_POINT('Ctrl Pts',(18.587673731523,38.9720287552132,9.41475419220861));
#35436=CARTESIAN_POINT('Ctrl Pts',(11.8807414108692,38.6860110712813,17.1168687197601));
#35437=CARTESIAN_POINT('Ctrl Pts',(2.31936343759932,38.3999933873494,20.7065150254794));
#35438=CARTESIAN_POINT('Ctrl Pts',(-7.79926064186964,38.1139757034175,19.3212511157017));
#35439=CARTESIAN_POINT('Ctrl Pts',(-16.0440483266831,37.8279580194856,13.2938980190058));
#35440=CARTESIAN_POINT('Ctrl Pts',(-20.4341216980951,37.5419403355538,4.07257679016165));
#35441=CARTESIAN_POINT('Ctrl Pts',(-19.9147295825703,37.2559226516218,-6.12721443731738));
#35442=CARTESIAN_POINT('Ctrl Pts',(-14.6106602154262,36.96990496769,-14.8548921118728));
#35443=CARTESIAN_POINT('Ctrl Pts',(-5.79625977151523,36.683887283758,-20.0135599849337));
#35444=CARTESIAN_POINT('Ctrl Pts',(4.4107396218034,36.3978695998262,-20.3638058359127));
#35445=CARTESIAN_POINT('Ctrl Pts',(13.5580226974793,36.1118519158943,-15.821480057362));
#35446=CARTESIAN_POINT('Ctrl Pts',(19.4478793540422,35.8258342319624,-7.47791403820647));
#35447=CARTESIAN_POINT('Ctrl Pts',(20.6652236842113,35.5398165480305,2.66228265753447));
#35448=CARTESIAN_POINT('Ctrl Pts',(16.9175777123797,35.2537988640986,12.162843205967));
#35449=CARTESIAN_POINT('Ctrl Pts',(9.10534615899708,34.9677811801668,18.7411825951684));
#35450=CARTESIAN_POINT('Ctrl Pts',(-0.894522231411384,34.6817634962348,
20.816795493127));
#35451=CARTESIAN_POINT('Ctrl Pts',(-10.6794689672313,34.395745812303,17.8910094314417));
#35452=CARTESIAN_POINT('Ctrl Pts',(-17.8985962911776,34.1097281283711,10.666747421727));
#35453=CARTESIAN_POINT('Ctrl Pts',(-20.8174176070142,33.8237104444393,0.879739869637174));
#35454=CARTESIAN_POINT('Ctrl Pts',(-18.7347260302763,33.5376927605073,-9.11868850473572));
#35455=CARTESIAN_POINT('Ctrl Pts',(-12.1507776971974,33.2516750765755,-16.9261650777621));
#35456=CARTESIAN_POINT('Ctrl Pts',(-2.64767512732045,32.9656573926435,-20.6672153053467));
#35457=CARTESIAN_POINT('Ctrl Pts',(7.49189270474624,32.6796397087117,-19.4423502618892));
#35458=CARTESIAN_POINT('Ctrl Pts',(15.8307887053421,32.3936220247798,-13.5471974117596));
#35459=CARTESIAN_POINT('Ctrl Pts',(20.3676300887158,32.1076043408479,-4.39538597870208));
#35460=CARTESIAN_POINT('Ctrl Pts',(20.1272377005132,31.9169258848933,2.40694051536664));
#35461=CARTESIAN_POINT('Ctrl Pts',(19.2065928200084,31.821586656916,5.57734634335464));
#35462=CARTESIAN_POINT('Ctrl Pts',(4.55566837586125,52.1005594637629,19.086247354319));
#35463=CARTESIAN_POINT('Ctrl Pts',(4.39288071112188,52.1228639592656,19.154461448257));
#35464=CARTESIAN_POINT('Ctrl Pts',(4.22397122984804,52.1457902555401,19.2204076426216));
#35465=CARTESIAN_POINT('Ctrl Pts',(4.04892237838607,52.1693330292103,19.2834800257863));
#35466=CARTESIAN_POINT('Ctrl Pts',(4.00360332437342,52.1754281062282,19.2998090717382));
#35467=CARTESIAN_POINT('Ctrl Pts',(3.95787298404601,52.1815645437978,19.3159455953246));
#35468=CARTESIAN_POINT('Ctrl Pts',(3.91173153047428,52.1877423084799,19.3318792586776));
#35469=CARTESIAN_POINT('Ctrl Pts',(3.74294481198123,52.2103407432409,19.3901650416936));
#35470=CARTESIAN_POINT('Ctrl Pts',(3.56865349894731,52.2334921282867,19.4457352875819));
#35471=CARTESIAN_POINT('Ctrl Pts',(3.38889678465035,52.2571933091488,19.4980892015016));
#35472=CARTESIAN_POINT('Ctrl Pts',(3.35957291960538,52.2610597028561,19.5066297398195));
#35473=CARTESIAN_POINT('Ctrl Pts',(3.33010372495327,52.2649407200272,19.5150847062791));
#35474=CARTESIAN_POINT('Ctrl Pts',(3.30048950023491,52.2688363380566,19.5234519546309));
#35475=CARTESIAN_POINT('Ctrl Pts',(3.28540729609997,52.2708203341567,19.527713303658));
#35476=CARTESIAN_POINT('Ctrl Pts',(3.27028747594956,52.2728081168927,19.5319519033914));
#35477=CARTESIAN_POINT('Ctrl Pts',(3.2551301744611,52.2748005008758,19.5361679817241));
#35478=CARTESIAN_POINT('Ctrl Pts',(3.24755152371687,52.2757966928674,19.5382760208904));
#35479=CARTESIAN_POINT('Ctrl Pts',(3.23996348031505,52.2767938438407,19.5403783076278));
#35480=CARTESIAN_POINT('Ctrl Pts',(3.23236604162987,52.2777918794281,19.5424747603466));
#35481=CARTESIAN_POINT('Ctrl Pts',(3.22476860294469,52.2787899150155,19.5445712130653));
#35482=CARTESIAN_POINT('Ctrl Pts',(3.21584706306635,52.279961419365,19.5470216989633));
#35483=CARTESIAN_POINT('Ctrl Pts',(3.20954554523143,52.2807886326688,19.5487465781853));
#35484=CARTESIAN_POINT('Ctrl Pts',(3.06991263123226,52.2991185346279,19.586967514534));
#35485=CARTESIAN_POINT('Ctrl Pts',(2.92296354214984,52.3183047538632,19.6243652621225));
#35486=CARTESIAN_POINT('Ctrl Pts',(2.76862213776169,52.3383520060403,19.6602449139997));
#35487=CARTESIAN_POINT('Ctrl Pts',(2.70007394752615,52.3472556625892,19.6761802698572));
#35488=CARTESIAN_POINT('Ctrl Pts',(2.63006812808942,52.356329145974,19.6918157441822));
#35489=CARTESIAN_POINT('Ctrl Pts',(2.55860093606429,52.365572788016,19.7070886254329));
#35490=CARTESIAN_POINT('Ctrl Pts',(2.44241046185453,52.3806009865761,19.731919086303));
#35491=CARTESIAN_POINT('Ctrl Pts',(2.32235689180096,52.396077894353,19.7557910050975));
#35492=CARTESIAN_POINT('Ctrl Pts',(2.19843815401493,52.4120161967197,19.7784345132757));
#35493=CARTESIAN_POINT('Ctrl Pts',(2.13647878512192,52.419985347903,19.7897562673648));
#35494=CARTESIAN_POINT('Ctrl Pts',(2.07355317768741,52.4280663398094,19.8007692254416));
#35495=CARTESIAN_POINT('Ctrl Pts',(2.00966250865758,52.4362568595665,19.8114378581858));
#35496=CARTESIAN_POINT('Ctrl Pts',(1.97771717414266,52.440352119445,19.8167721745579));
#35497=CARTESIAN_POINT('Ctrl Pts',(1.94553057742465,52.4444747566322,19.8220204101575));
#35498=CARTESIAN_POINT('Ctrl Pts',(1.91310298471217,52.4486243980099,19.827178100753));
#35499=CARTESIAN_POINT('Ctrl Pts',(1.89688918835593,52.4506992186988,19.8297569460507));
#35500=CARTESIAN_POINT('Ctrl Pts',(1.88061514317608,52.4527807901875,19.8323131553083));
#35501=CARTESIAN_POINT('Ctrl Pts',(1.86428088662344,52.4548690627751,19.8348461709382));
#35502=CARTESIAN_POINT('Ctrl Pts',(1.85203019420897,52.4564352672157,19.8367459326605));
#35503=CARTESIAN_POINT('Ctrl Pts',(1.83974563291054,52.4580052410023,19.8386326479849));
#35504=CARTESIAN_POINT('Ctrl Pts',(1.82742721999905,52.4595789621578,19.8405060816978));
#35505=CARTESIAN_POINT('Ctrl Pts',(1.82332108236188,52.4601035358764,19.8411305596021));
#35506=CARTESIAN_POINT('Ctrl Pts',(1.81803187342702,52.4607791500118,19.8419317393913));
#35507=CARTESIAN_POINT('Ctrl Pts',(1.81509752397863,52.4611539315486,19.8423750794796));
#35508=CARTESIAN_POINT('Ctrl Pts',(1.71428848275939,52.4740294830313,19.8576059475204));
#35509=CARTESIAN_POINT('Ctrl Pts',(1.60641221882124,52.4877621205228,19.8726733195546));
#35510=CARTESIAN_POINT('Ctrl Pts',(1.49142982751069,52.5023674904167,19.8870930854599));
#35511=CARTESIAN_POINT('Ctrl Pts',(1.39221015126945,52.5149706382182,19.899536073367));
#35512=CARTESIAN_POINT('Ctrl Pts',(1.2876991012112,52.5282236486187,19.9114958715023));
#35513=CARTESIAN_POINT('Ctrl Pts',(1.17788600537214,52.542136365426,19.9226338184809));
#35514=CARTESIAN_POINT('Ctrl Pts',(1.05935008052292,52.5571542168155,19.9346564906034));
#35515=CARTESIAN_POINT('Ctrl Pts',(0.934635290549266,52.572937992799,19.9457205798235));
#35516=CARTESIAN_POINT('Ctrl Pts',(0.80374756265447,52.5894816676215,19.9553682848195));
#35517=CARTESIAN_POINT('Ctrl Pts',(0.738303698707073,52.5977535050328,19.9601921373174));
#35518=CARTESIAN_POINT('Ctrl Pts',(0.671316960789096,52.6062151112337,19.9646614515559));
#35519=CARTESIAN_POINT('Ctrl Pts',(0.602790446024766,52.6148645594881,19.9687167141046));
#35520=CARTESIAN_POINT('Ctrl Pts',(0.5685271886426,52.6191892836153,19.970744345379));
#35521=CARTESIAN_POINT('Ctrl Pts',(0.533878984850722,52.6235609750107,19.9726684474868));
#35522=CARTESIAN_POINT('Ctrl Pts',(0.498846415546357,52.6279793062632,19.9744814621092));
#35523=CARTESIAN_POINT('Ctrl Pts',(0.481330130894175,52.6301884718894,19.9753879694204));
#35524=CARTESIAN_POINT('Ctrl Pts',(0.463717754622699,52.6324092980811,19.976266704111));
#35525=CARTESIAN_POINT('Ctrl Pts',(0.446009365023971,52.6346417435024,19.9771167160657));
#35526=CARTESIAN_POINT('Ctrl Pts',(0.437155170224607,52.635757966213,19.977541722043));
#35527=CARTESIAN_POINT('Ctrl Pts',(0.428276972089968,52.6368770937422,19.9779595472866));
#35528=CARTESIAN_POINT('Ctrl Pts',(0.419374781053495,52.6379991207403,19.978370072679));
#35529=CARTESIAN_POINT('Ctrl Pts',(0.412698137776141,52.6388406409888,19.9786779667232));
#35530=CARTESIAN_POINT('Ctrl Pts',(0.406007998490323,52.6396837921919,19.9789817545975));
#35531=CARTESIAN_POINT('Ctrl Pts',(0.399304367756738,52.640528572023,19.9792813859613));
#35532=CARTESIAN_POINT('Ctrl Pts',(0.397069824178876,52.6408101653,19.9793812630825));
#35533=CARTESIAN_POINT('Ctrl Pts',(0.392704761273912,52.6413602197599,19.9795748307811));
#35534=CARTESIAN_POINT('Ctrl Pts',(0.392596240056677,52.6413738946398,19.979579629953));
#35535=CARTESIAN_POINT('Ctrl Pts',(0.389123561105135,52.6418114907965,19.9797332034555));
#35536=CARTESIAN_POINT('Ctrl Pts',(0.378642748207119,52.6431301408802,19.98020022427));
#35537=CARTESIAN_POINT('Ctrl Pts',(0.361150865648596,52.6453310631502,19.9809345445454));
#35538=CARTESIAN_POINT('Ctrl Pts',(0.344305446116608,52.6474506439826,19.9816417258947));
#35539=CARTESIAN_POINT('Ctrl Pts',(0.320957504652467,52.6503884889241,19.9825964159995));
#35540=CARTESIAN_POINT('Ctrl Pts',(0.291102370525083,52.6541456964232,19.9837034774715));
#35541=CARTESIAN_POINT('Ctrl Pts',(0.261348941619906,52.6578901045283,19.9848067676011));
#35542=CARTESIAN_POINT('Ctrl Pts',(0.225132418073801,52.6624483045577,19.9860612714581));
#35543=CARTESIAN_POINT('Ctrl Pts',(0.18244802019916,52.6678213819793,19.987321620004));
#35544=CARTESIAN_POINT('Ctrl Pts',(0.179836617562378,52.6681501032274,19.9873987272769));
#35545=CARTESIAN_POINT('Ctrl Pts',(0.177201006422358,52.6684818745591,19.98747584084));
#35546=CARTESIAN_POINT('Ctrl Pts',(0.174541185783527,52.6688166962352,19.9875529213348));
#35547=CARTESIAN_POINT('Ctrl Pts',(0.131156202457574,52.674278054277,19.9888102000905));
#35548=CARTESIAN_POINT('Ctrl Pts',(0.0813298329001227,52.6805509498932,
19.9900626649673));
#35549=CARTESIAN_POINT('Ctrl Pts',(0.0250602114132317,52.6876364961274,
19.9911138686133));
#35550=CARTESIAN_POINT('Ctrl Pts',(0.0214926675641168,52.6880857260354,
19.9911805158557));
#35551=CARTESIAN_POINT('Ctrl Pts',(0.0178992250349142,52.6885382222341,
19.9912463381787));
#35552=CARTESIAN_POINT('Ctrl Pts',(0.0142798838368756,52.6889939848694,
19.9913112790918));
#35553=CARTESIAN_POINT('Ctrl Pts',(-0.0453246318278737,52.6964996356629,
19.9923807476662));
#35554=CARTESIAN_POINT('Ctrl Pts',(-0.111948001064844,52.704888296405,19.993215285705));
#35555=CARTESIAN_POINT('Ctrl Pts',(-0.185596182219035,52.7141617267302,
19.9935341656488));
#35556=CARTESIAN_POINT('Ctrl Pts',(-0.255186708362998,52.7229242363451,
19.9938354768654));
#35557=CARTESIAN_POINT('Ctrl Pts',(-0.331049608567618,52.7324766949621,
19.9936757575704));
#35558=CARTESIAN_POINT('Ctrl Pts',(-0.413178164921384,52.7428206712811,
19.9927754671724));
#35559=CARTESIAN_POINT('Ctrl Pts',(-0.417731037428925,52.7433940991786,
19.9927255587413));
#35560=CARTESIAN_POINT('Ctrl Pts',(-0.422303162693794,52.7439699590578,
19.9926733642494));
#35561=CARTESIAN_POINT('Ctrl Pts',(-0.426894538656032,52.7445482510269,
19.9926188325233));
#35562=CARTESIAN_POINT('Ctrl Pts',(-0.50894444038698,52.7548825820914,19.9916443266674));
#35563=CARTESIAN_POINT('Ctrl Pts',(-0.597143336427877,52.7659937753503,
19.9899263677751));
#35564=CARTESIAN_POINT('Ctrl Pts',(-0.691467028746226,52.7778832580965,
19.9871541954813));
#35565=CARTESIAN_POINT('Ctrl Pts',(-0.698044228489043,52.7787123128222,
19.9869608916522));
#35566=CARTESIAN_POINT('Ctrl Pts',(-0.704651203444527,52.779545151538,19.9867624479017));
#35567=CARTESIAN_POINT('Ctrl Pts',(-0.711287942943813,52.7803817746469,
19.9865587526304));
#35568=CARTESIAN_POINT('Ctrl Pts',(-0.805550449001591,52.7922644454783,
19.9836656412242));
#35569=CARTESIAN_POINT('Ctrl Pts',(-0.905818906938757,52.804910651605,19.9797156392191));
#35570=CARTESIAN_POINT('Ctrl Pts',(-1.01204538091532,52.8183213469024,19.9743729288785));
#35571=CARTESIAN_POINT('Ctrl Pts',(-1.0205555986684,52.8193957300852,19.9739449034844));
#35572=CARTESIAN_POINT('Ctrl Pts',(-1.02910404762407,52.8204750210953,19.9735079236825));
#35573=CARTESIAN_POINT('Ctrl Pts',(-1.03769069842383,52.8215592211629,19.9730618087064));
#35574=CARTESIAN_POINT('Ctrl Pts',(-6.25548438313555,53.8215594674016,17.8585814829415));
#35575=CARTESIAN_POINT('Ctrl Pts',(-8.596721469771,53.821559313375,16.9486339846869));
#35576=CARTESIAN_POINT('Ctrl Pts',(-12.922677171224,53.8215594364209,14.2069418061347));
#35577=CARTESIAN_POINT('Ctrl Pts',(-17.3235452778571,53.8215598030708,7.90643500361008));
#35578=CARTESIAN_POINT('Ctrl Pts',(-18.9143664771171,53.8215591563774,0.37939771389997));
#35579=CARTESIAN_POINT('Ctrl Pts',(-17.572478466597,53.8215601332391,-6.31855505143041));
#35580=CARTESIAN_POINT('Ctrl Pts',(-13.687957293373,53.8215588895675,-12.8645565317875));
#35581=CARTESIAN_POINT('Ctrl Pts',(-8.0616299033231,53.8215602113758,-16.9223931136177));
#35582=CARTESIAN_POINT('Ctrl Pts',(0.20726212223489,53.8215590963121,-18.7259579279802));
#35583=CARTESIAN_POINT('Ctrl Pts',(7.00888868664215,53.821560734605,-17.3722306610285));
#35584=CARTESIAN_POINT('Ctrl Pts',(13.9584356459997,53.8215583062785,-12.5454265553899));
#35585=CARTESIAN_POINT('Ctrl Pts',(17.6071632632404,53.8215609099894,-6.6520203958124));
#35586=CARTESIAN_POINT('Ctrl Pts',(18.8392812907251,53.8215593148746,1.71641584793513));
#35587=CARTESIAN_POINT('Ctrl Pts',(16.8427375335989,53.8215610275599,9.25287408808326));
#35588=CARTESIAN_POINT('Ctrl Pts',(11.1485444440412,53.8215561904501,15.6253238529267));
#35589=CARTESIAN_POINT('Ctrl Pts',(6.5389557299228,53.8215698729307,17.8355373837725));
#35590=CARTESIAN_POINT('Ctrl Pts',(4.10892851484436,53.8215594674016,18.4630888385391));
#35591=CARTESIAN_POINT('Ctrl Pts',(-6.25637512534806,53.8215594674016,17.860874686209));
#35592=CARTESIAN_POINT('Ctrl Pts',(-8.59797049958442,53.8215593647172,16.950970569487));
#35593=CARTESIAN_POINT('Ctrl Pts',(-12.9247205927933,53.8215594467478,14.2091716478024));
#35594=CARTESIAN_POINT('Ctrl Pts',(-17.3267012945512,53.8215596911811,7.90786832951187));
#35595=CARTESIAN_POINT('Ctrl Pts',(-18.9182454241784,53.8215592600521,0.37947614816378));
#35596=CARTESIAN_POINT('Ctrl Pts',(-17.5764229185005,53.8215599112933,-6.31998238608487));
#35597=CARTESIAN_POINT('Ctrl Pts',(-13.6913310723942,53.8215590821789,-12.8676970201262));
#35598=CARTESIAN_POINT('Ctrl Pts',(-8.06378930070651,53.8215599633844,-16.9268495356957));
#35599=CARTESIAN_POINT('Ctrl Pts',(0.207270742707088,53.8215592200086,-18.7313096285303));
#35600=CARTESIAN_POINT('Ctrl Pts',(7.01095532656319,53.8215603122039,-17.3775305451473));
#35601=CARTESIAN_POINT('Ctrl Pts',(13.962903644199,53.8215586933195,-12.5495636472001));
#35602=CARTESIAN_POINT('Ctrl Pts',(17.6131415434312,53.8215604291268,-6.65440032877));
#35603=CARTESIAN_POINT('Ctrl Pts',(18.8461203525986,53.8215593657169,1.71689071250368));
#35604=CARTESIAN_POINT('Ctrl Pts',(16.8492636979064,53.8215605075072,9.25622319291917));
#35605=CARTESIAN_POINT('Ctrl Pts',(11.1532400247132,53.8215572827673,15.6314792842997));
#35606=CARTESIAN_POINT('Ctrl Pts',(6.54192548569314,53.821566404421,17.8428886402011));
#35607=CARTESIAN_POINT('Ctrl Pts',(4.11093795110163,53.8215594674016,18.4708633440412));
#35608=CARTESIAN_POINT('Ctrl Pts',(-6.25726586756057,53.8215594674016,17.8631678894765));
#35609=CARTESIAN_POINT('Ctrl Pts',(-8.59921952939784,53.8215594160594,16.9533071542872));
#35610=CARTESIAN_POINT('Ctrl Pts',(-12.9267640143627,53.8215594570747,14.21140148947));
#35611=CARTESIAN_POINT('Ctrl Pts',(-17.3298573112454,53.8215595792913,7.90930165541368));
#35612=CARTESIAN_POINT('Ctrl Pts',(-18.9221243712396,53.8215593637269,0.379554582427596));
#35613=CARTESIAN_POINT('Ctrl Pts',(-17.5803673704039,53.8215596893475,-6.32140972073934));
#35614=CARTESIAN_POINT('Ctrl Pts',(-13.6947048514155,53.8215592747903,-12.8708375084648));
#35615=CARTESIAN_POINT('Ctrl Pts',(-8.06594869808993,53.821559715393,-16.9313059577737));
#35616=CARTESIAN_POINT('Ctrl Pts',(0.207279363179286,53.8215593437051,-18.7366613290805));
#35617=CARTESIAN_POINT('Ctrl Pts',(7.01302196648423,53.8215598898027,-17.3828304292661));
#35618=CARTESIAN_POINT('Ctrl Pts',(13.9673716423984,53.8215590803606,-12.5537007390103));
#35619=CARTESIAN_POINT('Ctrl Pts',(17.619119823622,53.8215599482642,-6.65678026172759));
#35620=CARTESIAN_POINT('Ctrl Pts',(18.852959414472,53.8215594165593,1.71736557707223));
#35621=CARTESIAN_POINT('Ctrl Pts',(16.8557898622139,53.8215599874544,9.25957229775508));
#35622=CARTESIAN_POINT('Ctrl Pts',(11.1579356053852,53.8215583750845,15.6376347156727));
#35623=CARTESIAN_POINT('Ctrl Pts',(6.54489524146348,53.8215629359113,17.8502398966296));
#35624=CARTESIAN_POINT('Ctrl Pts',(4.11294738735891,53.8215594674016,18.4786378495433));
#35625=CARTESIAN_POINT('Ctrl Pts',(-6.25815660977309,53.8215594674016,17.865461092744));
#35626=CARTESIAN_POINT('Ctrl Pts',(-8.60046855921126,53.8215594674016,16.9556437390873));
#35627=CARTESIAN_POINT('Ctrl Pts',(-12.9288074359321,53.8215594674016,14.2136313311377));
#35628=CARTESIAN_POINT('Ctrl Pts',(-17.3330133279395,53.8215594674016,7.91073498131548));
#35629=CARTESIAN_POINT('Ctrl Pts',(-18.9260033183009,53.8215594674016,0.379633016691406));
#35630=CARTESIAN_POINT('Ctrl Pts',(-17.5843118223073,53.8215594674016,-6.32283705539381));
#35631=CARTESIAN_POINT('Ctrl Pts',(-13.6980786304368,53.8215594674016,-12.8739779968035));
#35632=CARTESIAN_POINT('Ctrl Pts',(-8.06810809547334,53.8215594674016,-16.9357623798517));
#35633=CARTESIAN_POINT('Ctrl Pts',(0.207287983651484,53.8215594674016,-18.7420130296306));
#35634=CARTESIAN_POINT('Ctrl Pts',(7.01508860640527,53.8215594674016,-17.3881303133849));
#35635=CARTESIAN_POINT('Ctrl Pts',(13.9718396405977,53.8215594674016,-12.5578378308205));
#35636=CARTESIAN_POINT('Ctrl Pts',(17.6250981038128,53.8215594674016,-6.65916019468519));
#35637=CARTESIAN_POINT('Ctrl Pts',(18.8597984763454,53.8215594674016,1.71784044164077));
#35638=CARTESIAN_POINT('Ctrl Pts',(16.8623160265213,53.8215594674016,9.262921402591));
#35639=CARTESIAN_POINT('Ctrl Pts',(11.1626311860572,53.8215594674016,15.6437901470458));
#35640=CARTESIAN_POINT('Ctrl Pts',(6.54786499723382,53.8215594674016,17.8575911530582));
#35641=CARTESIAN_POINT('Ctrl Pts',(4.11495682361618,53.8215594674016,18.4864123550454));
#35642=CARTESIAN_POINT('Ctrl Pts',(-6.28360638727348,53.8215594674016,17.9309811861014));
#35643=CARTESIAN_POINT('Ctrl Pts',(-8.63615512530899,53.8215609343215,17.0224033048057));
#35644=CARTESIAN_POINT('Ctrl Pts',(-12.9871909093425,53.8215597624565,14.2773410930703));
#35645=CARTESIAN_POINT('Ctrl Pts',(-17.4231852334868,53.8215562705526,7.95168714993829));
#35646=CARTESIAN_POINT('Ctrl Pts',(-19.0368303771942,53.8215624295372,0.381873995657398));
#35647=CARTESIAN_POINT('Ctrl Pts',(-17.6970104481198,53.821553126092,-6.36361804552155));
#35648=CARTESIAN_POINT('Ctrl Pts',(-13.7944723167586,53.8215649705842,-12.9637062350509));
#35649=CARTESIAN_POINT('Ctrl Pts',(-8.12980516357093,53.8215523819331,-17.0630887249373));
#35650=CARTESIAN_POINT('Ctrl Pts',(0.207534282857136,53.8215630015873,-18.8949187596345));
#35651=CARTESIAN_POINT('Ctrl Pts',(7.07413546129215,53.8215473987985,-17.5395555739224));
#35652=CARTESIAN_POINT('Ctrl Pts',(14.0994967320067,53.8215705257173,-12.6760404539687));
#35653=CARTESIAN_POINT('Ctrl Pts',(17.7959061092648,53.8215457284706,-6.7271582791879));
#35654=CARTESIAN_POINT('Ctrl Pts',(19.0552002441578,53.8215609200401,1.73140800074211));
#35655=CARTESIAN_POINT('Ctrl Pts',(17.0487778638776,53.8215446087513,9.35861011218849));
#35656=CARTESIAN_POINT('Ctrl Pts',(11.2967906338286,53.8215906764636,15.8196596148462));
#35657=CARTESIAN_POINT('Ctrl Pts',(6.63271516210063,53.8214603671245,18.0676270510168));
#35658=CARTESIAN_POINT('Ctrl Pts',(4.17236928810975,53.8215594674016,18.7085410836768));
#35659=CARTESIAN_POINT('Ctrl Pts',(-6.33450554197011,53.8066828852378,18.0620203422386));
#35660=CARTESIAN_POINT('Ctrl Pts',(-8.70752903053023,53.8046176739566,17.1559227090939));
#35661=CARTESIAN_POINT('Ctrl Pts',(-13.1039554075863,53.8003695479943,14.4047556946089));
#35662=CARTESIAN_POINT('Ctrl Pts',(-17.6035206411325,53.7936334184538,8.03359589794237));
#35663=CARTESIAN_POINT('Ctrl Pts',(-19.2584763548038,53.7865080464195,0.3863504206842));
#35664=CARTESIAN_POINT('Ctrl Pts',(-17.9223946916317,53.7797908846847,-6.44515923082174));
#35665=CARTESIAN_POINT('Ctrl Pts',(-13.9872403289066,53.7718452096691,-13.143157365308));
#35666=CARTESIAN_POINT('Ctrl Pts',(-8.25320202570488,53.7643261945423,-17.3177026483513));
#35667=CARTESIAN_POINT('Ctrl Pts',(0.208032935588374,53.7542636025864,-19.2006767423678));
#35668=CARTESIAN_POINT('Ctrl Pts',(7.19216789610809,53.7456261095377,-17.8423511759897));
#35669=CARTESIAN_POINT('Ctrl Pts',(14.3547628067056,53.7339280846391,-12.9123663344748));
#35670=CARTESIAN_POINT('Ctrl Pts',(18.1373805690966,53.7237539263749,-6.86314194894221));
#35671=CARTESIAN_POINT('Ctrl Pts',(19.4457957015732,53.7096919476992,1.75852515523058));
#35672=CARTESIAN_POINT('Ctrl Pts',(17.4215021481343,53.6956305400675,9.54983621467604));
#35673=CARTESIAN_POINT('Ctrl Pts',(11.5648220266574,53.6773192061248,16.1711688228557));
#35674=CARTESIAN_POINT('Ctrl Pts',(6.80239761212062,53.6643258242302,18.4870071186407));
#35675=CARTESIAN_POINT('Ctrl Pts',(4.28705095193018,53.6570173418646,19.1522442482506));
#35676=CARTESIAN_POINT('Ctrl Pts',(-6.40139016890298,53.7462191777732,18.2342138712683));
#35677=CARTESIAN_POINT('Ctrl Pts',(-8.80089019538924,53.7358825214817,17.3302733699115));
#35678=CARTESIAN_POINT('Ctrl Pts',(-13.2550063777873,53.7147304460669,14.5686821896627));
#35679=CARTESIAN_POINT('Ctrl Pts',(-17.8315007619451,53.681542992411,8.13632451545703));
#35680=CARTESIAN_POINT('Ctrl Pts',(-19.5319469838262,53.6468212013315,0.390984958975788));
#35681=CARTESIAN_POINT('Ctrl Pts',(-18.1940916940099,53.6144909569505,-6.54421796173729));
#35682=CARTESIAN_POINT('Ctrl Pts',(-14.2131690953963,53.576636302478,-13.3550353350387));
#35683=CARTESIAN_POINT('Ctrl Pts',(-8.39327862684007,53.541294854268,-17.6100048079314));
#35684=CARTESIAN_POINT('Ctrl Pts',(0.210100772676625,53.494680622113,-19.5392910832916));
#35685=CARTESIAN_POINT('Ctrl Pts',(7.32056503897356,53.4552710579896,-18.1666053087022));
#35686=CARTESIAN_POINT('Ctrl Pts',(14.618919588113,53.4028035612322,-13.1542714336689));
#35687=CARTESIAN_POINT('Ctrl Pts',(18.4763607445562,53.3579733102958,-6.99550960202322));
#35688=CARTESIAN_POINT('Ctrl Pts',(19.8124417350122,53.2972990660473,1.78655772526428));
#35689=CARTESIAN_POINT('Ctrl Pts',(17.7499693371806,53.2378885568115,9.72329314401033));
#35690=CARTESIAN_POINT('Ctrl Pts',(11.7818101085202,53.1628664959693,16.4618412940348));
#35691=CARTESIAN_POINT('Ctrl Pts',(6.93211635740405,53.1112063079878,18.8119958310689));
#35692=CARTESIAN_POINT('Ctrl Pts',(4.37277870513231,53.0827317328783,19.4839247813055));
#35693=CARTESIAN_POINT('Ctrl Pts',(-6.45737457434202,53.6615753483831,18.3783449337447));
#35694=CARTESIAN_POINT('Ctrl Pts',(-8.87835639847467,53.6399867954788,17.4744600255677));
#35695=CARTESIAN_POINT('Ctrl Pts',(-13.3776616293571,53.5961172464687,14.700361463702));
#35696=CARTESIAN_POINT('Ctrl Pts',(-18.0082754951081,53.5282993065665,8.21468104092291));
#35697=CARTESIAN_POINT('Ctrl Pts',(-19.7334054697092,53.458450440031,0.392981093979484));
#35698=CARTESIAN_POINT('Ctrl Pts',(-18.3841901372567,53.3945197230683,-6.61472988672912));
#35699=CARTESIAN_POINT('Ctrl Pts',(-14.3610499884877,53.3207770392367,-13.4962430276583));
#35700=CARTESIAN_POINT('Ctrl Pts',(-8.47779786275396,53.2532324912541,-17.7916226741663));
#35701=CARTESIAN_POINT('Ctrl Pts',(0.213733074963778,53.1660187384648,-19.7300599080443));
#35702=CARTESIAN_POINT('Ctrl Pts',(7.38911971799539,53.0939038888096,-18.3316178394865));
#35703=CARTESIAN_POINT('Ctrl Pts',(14.7385726998089,53.000308633345,-13.2594550783691));
#35704=CARTESIAN_POINT('Ctrl Pts',(18.6065581419462,52.9224465324887,-7.04206443966783));
#35705=CARTESIAN_POINT('Ctrl Pts',(19.9188612165276,52.8203734140136,1.79909928596318));
#35706=CARTESIAN_POINT('Ctrl Pts',(17.8096938050096,52.7236856624674,9.76336122980632));
#35707=CARTESIAN_POINT('Ctrl Pts',(11.7886575153758,52.6073917151753,16.4821869951651));
#35708=CARTESIAN_POINT('Ctrl Pts',(6.92286530509344,52.5312530954108,18.7964489363079));
#35709=CARTESIAN_POINT('Ctrl Pts',(4.36302567319405,52.4906084073178,19.4461903171284));
#35710=CARTESIAN_POINT('Ctrl Pts',(-6.4876515464368,53.5968202689985,18.4562925715265));
#35711=CARTESIAN_POINT('Ctrl Pts',(-8.91975716606861,53.5669142437381,17.5511656181307));
#35712=CARTESIAN_POINT('Ctrl Pts',(-13.4412555750452,53.5064870671109,14.7675824406655));
#35713=CARTESIAN_POINT('Ctrl Pts',(-18.0938553210738,53.4142359093658,8.25164135229174));
#35714=CARTESIAN_POINT('Ctrl Pts',(-19.8230708337054,53.320504267791,0.392773713085492));
#35715=CARTESIAN_POINT('Ctrl Pts',(-18.4611384260633,53.2359532306387,-6.64422016818865));
#35716=CARTESIAN_POINT('Ctrl Pts',(-14.4128963405634,53.1397303383398,-13.547861557799));
#35717=CARTESIAN_POINT('Ctrl Pts',(-8.50159161585833,53.0530474382274,-17.8473341891454));
#35718=CARTESIAN_POINT('Ctrl Pts',(0.216810303088881,52.9432783212641,-19.7720231731558));
#35719=CARTESIAN_POINT('Ctrl Pts',(7.40071045094123,52.8543294494527,-18.3519029376622));
#35720=CARTESIAN_POINT('Ctrl Pts',(14.7387842978947,52.741648174077,-13.2548239938675));
#35721=CARTESIAN_POINT('Ctrl Pts',(18.5815451496294,52.6502625473374,-7.02776717063484));
#35722=CARTESIAN_POINT('Ctrl Pts',(19.855601224251,52.5342068279963,1.79886364035164));
#35723=CARTESIAN_POINT('Ctrl Pts',(17.7166151328884,52.4279585850126,9.72275831322159));
#35724=CARTESIAN_POINT('Ctrl Pts',(11.6950643395759,52.3066953375181,16.3677052043749));
#35725=CARTESIAN_POINT('Ctrl Pts',(6.85437554697585,52.2316639244051,18.631754104486));
#35726=CARTESIAN_POINT('Ctrl Pts',(4.31433065202229,52.1931996131949,19.2577893620576));
#35727=CARTESIAN_POINT('Ctrl Pts',(-6.50177218221283,53.5613503896502,18.4926459492445));
#35728=CARTESIAN_POINT('Ctrl Pts',(-8.93890164522789,53.5269985496435,17.5865183475454));
#35729=CARTESIAN_POINT('Ctrl Pts',(-13.470013889337,53.4578210299145,14.797628130887));
#35730=CARTESIAN_POINT('Ctrl Pts',(-18.1305360963661,53.3529697782245,8.26713585006556));
#35731=CARTESIAN_POINT('Ctrl Pts',(-19.8587739521682,53.2472655244295,0.392286536290934));
#35732=CARTESIAN_POINT('Ctrl Pts',(-18.4889660048854,53.1527303509971,-6.65527330268877));
#35733=CARTESIAN_POINT('Ctrl Pts',(-14.4284779658127,53.0459796536448,-13.5643277123972));
#35734=CARTESIAN_POINT('Ctrl Pts',(-8.50613176248168,52.9507701198261,-17.8605183647191));
#35735=CARTESIAN_POINT('Ctrl Pts',(0.218515114135444,52.8315873188062,-19.773634254483));
#35736=CARTESIAN_POINT('Ctrl Pts',(7.39874611319294,52.7361987526969,-18.341612563585));
#35737=CARTESIAN_POINT('Ctrl Pts',(14.7208646408227,52.6171373477396,-13.2356268102053));
#35738=CARTESIAN_POINT('Ctrl Pts',(18.5440571275075,52.5221207659386,-7.01055399915146));
#35739=CARTESIAN_POINT('Ctrl Pts',(19.7947769381447,52.4038831257346,1.79677808407989));
#35740=CARTESIAN_POINT('Ctrl Pts',(17.6422320450414,52.2980656249822,9.68808944394441));
#35741=CARTESIAN_POINT('Ctrl Pts',(11.629041097798,52.1816000434494,16.2848877645377));
#35742=CARTESIAN_POINT('Ctrl Pts',(6.80847443093471,52.112453895739,18.5204341309023));
#35743=CARTESIAN_POINT('Ctrl Pts',(4.28231855356873,52.0781181552299,19.1339346069439));
#35744=CARTESIAN_POINT('Ctrl Pts',(-6.50243773484574,53.5596785760036,18.4943594051143));
#35745=CARTESIAN_POINT('Ctrl Pts',(-8.9398039883456,53.5251171899285,17.5881846395251));
#35746=CARTESIAN_POINT('Ctrl Pts',(-13.4713693645506,53.4555272373613,14.7990442844194));
#35747=CARTESIAN_POINT('Ctrl Pts',(-18.1322649835749,53.3500821012434,8.26786615739397));
#35748=CARTESIAN_POINT('Ctrl Pts',(-19.8604567591518,53.2438135383258,0.392263574024689));
#35749=CARTESIAN_POINT('Ctrl Pts',(-18.4902776114339,53.14880777927,-6.65579427376155));
#35750=CARTESIAN_POINT('Ctrl Pts',(-14.4292123797495,53.0415608713729,-13.5651038171506));
#35751=CARTESIAN_POINT('Ctrl Pts',(-8.50634575472586,52.9459494488855,-17.8611397788612));
#35752=CARTESIAN_POINT('Ctrl Pts',(0.218595467562772,52.826322949557,-19.7737101901162));
#35753=CARTESIAN_POINT('Ctrl Pts',(7.39865352740707,52.7306308591899,-18.3411275439534));
#35754=CARTESIAN_POINT('Ctrl Pts',(14.7200200276527,52.6112687374583,-13.2347219829487));
#35755=CARTESIAN_POINT('Ctrl Pts',(18.5422901920648,52.516081016642,-7.00974268500221));
#35756=CARTESIAN_POINT('Ctrl Pts',(19.7919100867929,52.3977405352347,1.79667978486095));
#35757=CARTESIAN_POINT('Ctrl Pts',(17.6387261221676,52.2919433367995,9.68645538457249));
#35758=CARTESIAN_POINT('Ctrl Pts',(11.6259292023356,52.1757038852557,16.28098430254));
#35759=CARTESIAN_POINT('Ctrl Pts',(6.80631095833198,52.1068351297212,18.5151872494807));
#35760=CARTESIAN_POINT('Ctrl Pts',(4.28080971666162,52.0726939825112,19.1280969194862));
#35761=CARTESIAN_POINT('Ctrl Pts',(-6.50310328747865,53.558006762357,18.4960728609841));
#35762=CARTESIAN_POINT('Ctrl Pts',(-8.94070633146331,53.5232358302135,17.5898509315049));
#35763=CARTESIAN_POINT('Ctrl Pts',(-13.4727248397643,53.4532334448081,14.8004604379518));
#35764=CARTESIAN_POINT('Ctrl Pts',(-18.1339938707837,53.3471944242623,8.26859646472238));
#35765=CARTESIAN_POINT('Ctrl Pts',(-19.8621395661353,53.240361552222,0.392240611758438));
#35766=CARTESIAN_POINT('Ctrl Pts',(-18.4915892179824,53.1448852075429,-6.65631524483432));
#35767=CARTESIAN_POINT('Ctrl Pts',(-14.4299467936863,53.0371420891009,-13.565879921904));
#35768=CARTESIAN_POINT('Ctrl Pts',(-8.50655974697004,52.9411287779449,-17.8617611930032));
#35769=CARTESIAN_POINT('Ctrl Pts',(0.218675820990099,52.8210585803078,-19.7737861257495));
#35770=CARTESIAN_POINT('Ctrl Pts',(7.3985609416212,52.7250629656828,-18.3406425243219));
#35771=CARTESIAN_POINT('Ctrl Pts',(14.7191754144827,52.6054001271769,-13.2338171556921));
#35772=CARTESIAN_POINT('Ctrl Pts',(18.5405232566221,52.5100412673454,-7.00893137085296));
#35773=CARTESIAN_POINT('Ctrl Pts',(19.7890432354411,52.3915979447348,1.79658148564201));
#35774=CARTESIAN_POINT('Ctrl Pts',(17.6352201992937,52.2858210486167,9.68482132520056));
#35775=CARTESIAN_POINT('Ctrl Pts',(11.6228173068731,52.1698077270619,16.2770808405424));
#35776=CARTESIAN_POINT('Ctrl Pts',(6.80414748572924,52.1012163637034,18.5099403680591));
#35777=CARTESIAN_POINT('Ctrl Pts',(4.2793008797545,52.0672698097924,19.1222592320285));
#35778=CARTESIAN_POINT('Ctrl Pts',(-6.50376884011156,53.5563349487104,18.4977863168538));
#35779=CARTESIAN_POINT('Ctrl Pts',(-8.94160867458101,53.5213544704985,17.5915172234846));
#35780=CARTESIAN_POINT('Ctrl Pts',(-13.4740803149779,53.450939652255,14.8018765914843));
#35781=CARTESIAN_POINT('Ctrl Pts',(-18.1357227579925,53.3443067472811,8.26932677205079));
#35782=CARTESIAN_POINT('Ctrl Pts',(-19.8638223731189,53.2369095661182,0.392217649492186));
#35783=CARTESIAN_POINT('Ctrl Pts',(-18.4929008245309,53.1409626358158,-6.65683621590709));
#35784=CARTESIAN_POINT('Ctrl Pts',(-14.430681207623,53.032723306829,-13.5666560266574));
#35785=CARTESIAN_POINT('Ctrl Pts',(-8.50677373921422,52.9363081070042,-17.8623826071452));
#35786=CARTESIAN_POINT('Ctrl Pts',(0.218756174417428,52.8157942110586,-19.7738620613827));
#35787=CARTESIAN_POINT('Ctrl Pts',(7.39846835583533,52.7194950721757,-18.3401575046904));
#35788=CARTESIAN_POINT('Ctrl Pts',(14.7183308013127,52.5995315168955,-13.2329123284355));
#35789=CARTESIAN_POINT('Ctrl Pts',(18.5387563211794,52.5040015180488,-7.00812005670371));
#35790=CARTESIAN_POINT('Ctrl Pts',(19.7861763840893,52.3854553542348,1.79648318642307));
#35791=CARTESIAN_POINT('Ctrl Pts',(17.6317142764199,52.2796987604339,9.68318726582863));
#35792=CARTESIAN_POINT('Ctrl Pts',(11.6197054114106,52.1639115688681,16.2731773785447));
#35793=CARTESIAN_POINT('Ctrl Pts',(6.8019840131265,52.0955975976856,18.5046934866375));
#35794=CARTESIAN_POINT('Ctrl Pts',(4.27779204284739,52.0618456370737,19.1164215445708));
#35795=CARTESIAN_POINT('',(-6.50177217815551,53.5613503998496,18.4926459387898));
#35796=CARTESIAN_POINT('Ctrl Pts',(-6.58831417337207,53.5571351758208,18.4637627069361));
#35797=CARTESIAN_POINT('Ctrl Pts',(-6.58826828517639,53.557134176362,18.4637819580958));
#35798=CARTESIAN_POINT('Ctrl Pts',(-6.58822248664913,53.5571331787487,18.4638011715293));
#35799=CARTESIAN_POINT('Ctrl Pts',(-6.58819647884607,53.5571326122054,18.4638120823189));
#35800=CARTESIAN_POINT('Ctrl Pts',(-6.56598348271053,53.5566487334923,18.4731308750716));
#35801=CARTESIAN_POINT('Ctrl Pts',(-6.54800250162784,53.5565927760082,18.480235433283));
#35802=CARTESIAN_POINT('Ctrl Pts',(-6.53431411857541,53.5569581453846,18.4851506436323));
#35803=CARTESIAN_POINT('Ctrl Pts',(-6.53104994493556,53.5570452724823,18.4863227397079));
#35804=CARTESIAN_POINT('Ctrl Pts',(-6.528029791343,53.5571564686435,18.4873701589913));
#35805=CARTESIAN_POINT('Ctrl Pts',(-6.52525379744637,53.5572918300273,18.4882931335579));
#35806=CARTESIAN_POINT('Ctrl Pts',(-6.51345100742115,53.5578673507417,18.4922173766989));
#35807=CARTESIAN_POINT('Ctrl Pts',(-6.506063455267,53.5588769977659,18.4938961759195));
#35808=CARTESIAN_POINT('Ctrl Pts',(-6.50309662794964,53.5603210662796,18.4933455560997));
#35809=CARTESIAN_POINT('Ctrl Pts',(-6.50243601478258,53.5606426120159,18.4932229514907));
#35810=CARTESIAN_POINT('Ctrl Pts',(-6.50199452947041,53.5609857274004,18.4929897180292));
#35811=CARTESIAN_POINT('Ctrl Pts',(-6.50177217816752,53.561350399851,18.4926459387835));
#35812=CARTESIAN_POINT('Origin',(-6.25835136063772,52.8215008264987,17.8653610464246));
#35813=CARTESIAN_POINT('Origin',(0.,24.003,0.));
#35814=CARTESIAN_POINT('',(-33.5257337111782,24.003,-32.8073132214923));
#35815=CARTESIAN_POINT('Ctrl Pts',(-13.035825062806,31.6103965311341,-12.12961454774));
#35816=CARTESIAN_POINT('Ctrl Pts',(-18.6741915837653,29.5180834749534,-17.8196302130965));
#35817=CARTESIAN_POINT('Ctrl Pts',(-33.5257337111782,24.003,-32.8073132214923));
#35818=CARTESIAN_POINT('',(-46.9045473028568,24.003,-0.508));
#35819=CARTESIAN_POINT('Ctrl Pts',(-46.904547302857,24.0030000000007,-0.508000000000012));
#35820=CARTESIAN_POINT('Ctrl Pts',(-25.8050288959234,29.5180834666064,-0.604266139994155));
#35821=CARTESIAN_POINT('Ctrl Pts',(-17.794653000166,31.6103965311305,-0.64078760038558));
#35822=CARTESIAN_POINT('Origin',(0.,24.003,0.));
#35823=CARTESIAN_POINT('Origin',(-8.90352901363072,24.003,-8.18510852394508));
#35824=CARTESIAN_POINT('',(-13.3644993358399,24.003,-12.6460788461542));
#35825=CARTESIAN_POINT('',(-33.5257337111782,24.003,-32.8073132214923));
#35826=CARTESIAN_POINT('Origin',(-13.370487008701,24.5029938271688,-12.6397240766167));
#35827=CARTESIAN_POINT('Origin',(0.,24.503,0.));
#35828=CARTESIAN_POINT('',(-12.6460788461543,24.003,-13.3644993358398));
#35829=CARTESIAN_POINT('Origin',(-12.6397238160877,24.5029933582156,-13.3704867365956));
#35830=CARTESIAN_POINT('Origin',(0.,24.003,0.));
#35831=CARTESIAN_POINT('Origin',(-8.18510852394518,24.003,-8.90352901363064));
#35832=CARTESIAN_POINT('',(-32.8073132214927,24.003,-33.5257337111779));
#35833=CARTESIAN_POINT('',(-8.18510852394518,24.003,-8.90352901363064));
#35834=CARTESIAN_POINT('Ctrl Pts',(-32.8073132214927,24.0029999999999,-33.5257337111779));
#35835=CARTESIAN_POINT('Ctrl Pts',(-17.8196302094176,29.5180834763067,-18.6741915801194));
#35836=CARTESIAN_POINT('Ctrl Pts',(-12.1296145477464,31.610396531132,-13.0358250628121));
#35837=CARTESIAN_POINT('Origin',(6.41534613046044E-32,24.003,6.41534613046044E-32));
#35838=CARTESIAN_POINT('',(-0.508000000000166,24.003,-46.9045473028569));
#35839=CARTESIAN_POINT('Ctrl Pts',(-0.640787600385665,31.6103965311318,
-17.794653000157));
#35840=CARTESIAN_POINT('Ctrl Pts',(-0.604266139880445,29.5180834600868,
-25.8050289208779));
#35841=CARTESIAN_POINT('Ctrl Pts',(-0.508000000000185,24.0030000000011,
-46.9045473028572));
#35842=CARTESIAN_POINT('Origin',(1.31235547728968E-31,24.003,1.31235547728968E-31));
#35843=CARTESIAN_POINT('Origin',(-0.508000000000043,24.003,-12.0834914840588));
#35844=CARTESIAN_POINT('',(-0.508000000000168,24.003,-18.3922562150709));
#35845=CARTESIAN_POINT('',(-0.508000000000168,24.003,0.));
#35846=CARTESIAN_POINT('Origin',(-0.516727424716734,24.502993827169,-18.3919966385219));
#35847=CARTESIAN_POINT('Origin',(0.,24.503,0.));
#35848=CARTESIAN_POINT('',(0.50799999999996,24.003,-18.3922562150709));
#35849=CARTESIAN_POINT('Origin',(0.516727416530861,24.5029933582157,-18.3919962618924));
#35850=CARTESIAN_POINT('Origin',(0.,24.003,0.));
#35851=CARTESIAN_POINT('Origin',(0.507999999999957,24.003,-12.0834914840588));
#35852=CARTESIAN_POINT('',(0.50799999999996,24.003,-46.9045473028569));
#35853=CARTESIAN_POINT('',(0.50799999999996,24.003,0.));
#35854=CARTESIAN_POINT('Ctrl Pts',(0.50799999999984,24.0030000000003,-46.9045473028569));
#35855=CARTESIAN_POINT('Ctrl Pts',(0.604266140071573,29.5180834710469,-25.805028878927));
#35856=CARTESIAN_POINT('Ctrl Pts',(0.640787600385569,31.6103965311335,-17.7946530001574));
#35857=CARTESIAN_POINT('Origin',(0.,24.0029999999999,0.));
#35858=CARTESIAN_POINT('',(32.8073132214925,24.0029999999999,-33.5257337111782));
#35859=CARTESIAN_POINT('Ctrl Pts',(12.1296145477465,31.6103965311309,-13.0358250628124));
#35860=CARTESIAN_POINT('Ctrl Pts',(17.8196302253174,29.5180834704586,-18.6741915958751));
#35861=CARTESIAN_POINT('Ctrl Pts',(32.8073132214926,24.0030000000003,-33.5257337111783));
#35862=CARTESIAN_POINT('Origin',(0.,24.0029999999999,0.));
#35863=CARTESIAN_POINT('Origin',(8.18510852394513,24.003,-8.90352901363069));
#35864=CARTESIAN_POINT('',(12.6460788461543,24.003,-13.3644993358398));
#35865=CARTESIAN_POINT('',(32.8073132214925,24.003,-33.5257337111782));
#35866=CARTESIAN_POINT('Origin',(12.6397240766168,24.5029938271689,-13.3704870087011));
#35867=CARTESIAN_POINT('Origin',(0.,24.503,0.));
#35868=CARTESIAN_POINT('',(13.3644993358398,24.003,-12.6460788461543));
#35869=CARTESIAN_POINT('Origin',(13.3704867365955,24.5029933582154,-12.6397238160876));
#35870=CARTESIAN_POINT('Origin',(0.,24.003,0.));
#35871=CARTESIAN_POINT('Origin',(8.90352901363067,24.003,-8.18510852394516));
#35872=CARTESIAN_POINT('',(33.525733711178,24.003,-32.8073132214925));
#35873=CARTESIAN_POINT('',(8.90352901363067,24.003,-8.18510852394516));
#35874=CARTESIAN_POINT('Ctrl Pts',(33.525733711178,24.003,-32.8073132214925));
#35875=CARTESIAN_POINT('Ctrl Pts',(18.6741915834576,29.5180834750676,-17.8196302127863));
#35876=CARTESIAN_POINT('Ctrl Pts',(13.0358250628059,31.6103965311341,-12.1296145477401));
#35877=CARTESIAN_POINT('Origin',(0.,24.003,0.));
#35878=CARTESIAN_POINT('',(46.904547302857,24.003,-0.507999999999999));
#35879=CARTESIAN_POINT('Ctrl Pts',(17.7946530001657,31.6103965311287,-0.640787600385549));
#35880=CARTESIAN_POINT('Ctrl Pts',(25.8050289378638,29.518083455649,-0.604266139802892));
#35881=CARTESIAN_POINT('Ctrl Pts',(46.9045473028573,24.0030000000015,-0.508000000000026));
#35882=CARTESIAN_POINT('Origin',(0.,24.003,0.));
#35883=CARTESIAN_POINT('Ctrl Pts',(19.8820073425386,53.8215594674016,-2.16928191603593));
#35884=CARTESIAN_POINT('Ctrl Pts',(20.2403878279223,53.7261403363333,1.1153642100157));
#35885=CARTESIAN_POINT('Ctrl Pts',(19.297725882628,53.5353020741967,7.86244683216677));
#35886=CARTESIAN_POINT('Ctrl Pts',(13.2349771460924,53.2490446809919,16.0945758622417));
#35887=CARTESIAN_POINT('Ctrl Pts',(3.98895985928916,52.962787287787,20.4519269384134));
#35888=CARTESIAN_POINT('Ctrl Pts',(-6.21786348618688,52.6765298945822,19.8882367970463));
#35889=CARTESIAN_POINT('Ctrl Pts',(-14.927915826462,52.3902725013773,14.5379999999149));
#35890=CARTESIAN_POINT('Ctrl Pts',(-20.0457362042772,52.1040151081724,5.68934654284297));
#35891=CARTESIAN_POINT('Ctrl Pts',(-20.3393868318935,51.8177577149676,-4.52856154269347));
#35892=CARTESIAN_POINT('Ctrl Pts',(-15.7383604648369,51.5315003217627,-13.6566096599856));
#35893=CARTESIAN_POINT('Ctrl Pts',(-7.34982640903987,51.2452429285578,-19.4981807784869));
#35894=CARTESIAN_POINT('Ctrl Pts',(2.80745052192426,50.958985535353,-20.6474474983464));
#35895=CARTESIAN_POINT('Ctrl Pts',(12.2891133792828,50.6727281421481,-16.8278540621266));
#35896=CARTESIAN_POINT('Ctrl Pts',(18.8133631076145,50.3864707489432,-8.95858708380006));
#35897=CARTESIAN_POINT('Ctrl Pts',(20.8101257746105,50.1002133557384,1.06658752649536));
#35898=CARTESIAN_POINT('Ctrl Pts',(17.798872252366,49.8139559625335,10.8350856303288));
#35899=CARTESIAN_POINT('Ctrl Pts',(10.5042704668338,49.5276985693287,17.996089493076));
#35900=CARTESIAN_POINT('Ctrl Pts',(0.6817862167028,49.2414411761238,20.8262839741978));
#35901=CARTESIAN_POINT('Ctrl Pts',(-9.30477169622158,48.9551837829189,18.6445745108007));
#35902=CARTESIAN_POINT('Ctrl Pts',(-17.0521101706663,48.668926389714,11.9759957736908));
#35903=CARTESIAN_POINT('Ctrl Pts',(-20.6958103189646,48.3826689965092,2.42535992714814));
#35904=CARTESIAN_POINT('Ctrl Pts',(-19.3590054879599,48.0964116033043,-7.70894559848936));
#35905=CARTESIAN_POINT('Ctrl Pts',(-13.3634015014218,47.8101542100995,-15.9880716785027));
#35906=CARTESIAN_POINT('Ctrl Pts',(-4.15185734125771,47.5238968168946,-20.4196233140866));
#35907=CARTESIAN_POINT('Ctrl Pts',(6.05884297351448,47.2376394236897,-19.9371351381149));
#35908=CARTESIAN_POINT('Ctrl Pts',(14.8114656757198,46.9513820304849,-14.6567192855135));
#35909=CARTESIAN_POINT('Ctrl Pts',(19.9996674827407,46.66512463728,-5.84912269196153));
#35910=CARTESIAN_POINT('Ctrl Pts',(20.374893029003,46.3788672440752,4.36608173755569));
#35911=CARTESIAN_POINT('Ctrl Pts',(15.8468432312126,46.0926098508703,13.5305763102926));
#35912=CARTESIAN_POINT('Ctrl Pts',(7.50520601537002,45.8063524576654,19.4388996177812));
#35913=CARTESIAN_POINT('Ctrl Pts',(-2.64258014835063,45.5200950644606,20.6691970294589));
#35914=CARTESIAN_POINT('Ctrl Pts',(-12.1544219629327,45.2338376712557,16.9253940110788));
#35915=CARTESIAN_POINT('Ctrl Pts',(-18.7412679285197,44.9475802780509,9.10844729438452));
#35916=CARTESIAN_POINT('Ctrl Pts',(-20.8179750275422,44.661322884846,-0.900472895668681));
#35917=CARTESIAN_POINT('Ctrl Pts',(-17.8847778525794,44.3750654916411,-10.6926917493713));
#35918=CARTESIAN_POINT('Ctrl Pts',(-10.6475585580624,44.0888080984363,-17.9116842434155));
#35919=CARTESIAN_POINT('Ctrl Pts',(-0.847974333384783,43.8025507052314,
-20.8201795192335));
#35920=CARTESIAN_POINT('Ctrl Pts',(9.15567730089577,43.5162933120265,-18.7182400039387));
#35921=CARTESIAN_POINT('Ctrl Pts',(16.9559894278378,43.2300359188217,-12.1117033569288));
#35922=CARTESIAN_POINT('Ctrl Pts',(20.675794983331,42.9437785256168,-2.59045121367979));
#35923=CARTESIAN_POINT('Ctrl Pts',(19.4199122925871,42.657521132412,7.55420030389801));
#35924=CARTESIAN_POINT('Ctrl Pts',(13.4905730592977,42.3712637392071,15.8809122601613));
#35925=CARTESIAN_POINT('Ctrl Pts',(4.31468945563375,42.0850063460022,20.3858379907383));
#35926=CARTESIAN_POINT('Ctrl Pts',(-5.89953630744252,41.7987489527974,19.9848544413102));
#35927=CARTESIAN_POINT('Ctrl Pts',(-14.6940220563208,41.5124915595925,14.7744594314496));
#35928=CARTESIAN_POINT('Ctrl Pts',(-19.95235004708,41.2262341663877,6.00854918278729));
#35929=CARTESIAN_POINT('Ctrl Pts',(-20.4090888513485,40.9399767731828,-4.20333533529639));
#35930=CARTESIAN_POINT('Ctrl Pts',(-15.9543229905758,40.6537193799779,-13.4036753763873));
#35931=CARTESIAN_POINT('Ctrl Pts',(-7.66010440525888,40.367461986773,-19.3783832190336));
#35932=CARTESIAN_POINT('Ctrl Pts',(2.47753986138945,40.0812045935682,-20.689628607552));
#35933=CARTESIAN_POINT('Ctrl Pts',(12.0189571883783,39.7949472003633,-17.021856649234));
#35934=CARTESIAN_POINT('Ctrl Pts',(18.6679786455892,39.5086898071585,-9.25772698728508));
#35935=CARTESIAN_POINT('Ctrl Pts',(20.8244985084042,39.2224324139536,0.7343007262147));
#35936=CARTESIAN_POINT('Ctrl Pts',(17.9695442032234,38.9361750207487,10.5496169035526));
#35937=CARTESIAN_POINT('Ctrl Pts',(10.7901685176357,38.6499176275439,17.8261380855278));
#35938=CARTESIAN_POINT('Ctrl Pts',(1.01410841385843,38.363660234339,20.8127489728598));
#35939=CARTESIAN_POINT('Ctrl Pts',(-9.00599973362132,38.0774028411341,18.7907132510671));
#35940=CARTESIAN_POINT('Ctrl Pts',(-16.8587887012987,37.7911454479293,12.2466395065066));
#35941=CARTESIAN_POINT('Ctrl Pts',(-20.6544627263665,37.5048880547244,2.75537750195788));
#35942=CARTESIAN_POINT('Ctrl Pts',(-19.479582171938,37.2186306615196,-7.39897385304589));
#35943=CARTESIAN_POINT('Ctrl Pts',(-13.6168853524313,36.9323732683147,-15.7727413274892));
#35944=CARTESIAN_POINT('Ctrl Pts',(-4.47724675007013,36.6461158751098,-20.3507542185128));
#35945=CARTESIAN_POINT('Ctrl Pts',(5.73985387472365,36.359858481905,-20.0313008322374));
#35946=CARTESIAN_POINT('Ctrl Pts',(14.5756425267251,36.0736010887001,-14.8912585424175));
#35947=CARTESIAN_POINT('Ctrl Pts',(19.9037617584336,35.7873436954953,-6.16759295601744));
#35948=CARTESIAN_POINT('Ctrl Pts',(20.4419847700066,35.5010863022903,4.04032118550451));
#35949=CARTESIAN_POINT('Ctrl Pts',(16.0607865057026,35.2148289090856,13.2759207553161));
#35950=CARTESIAN_POINT('Ctrl Pts',(7.81451500225714,34.9285715158806,19.3166324537198));
#35951=CARTESIAN_POINT('Ctrl Pts',(-2.31234198512863,34.6423141226758,20.7087425559978));
#35952=CARTESIAN_POINT('Ctrl Pts',(-11.8827264546395,34.3560567294709,17.1172347638628));
#35953=CARTESIAN_POINT('Ctrl Pts',(-18.5935011802539,34.0697993362661,9.40641769458459));
#35954=CARTESIAN_POINT('Ctrl Pts',(-20.8296939053358,33.7835419430612,-0.568083127758166));
#35955=CARTESIAN_POINT('Ctrl Pts',(-18.0531693809107,33.4972845498563,-10.4058674418677));
#35956=CARTESIAN_POINT('Ctrl Pts',(-10.9320844909879,33.2110271566515,-17.7394618353618));
#35957=CARTESIAN_POINT('Ctrl Pts',(-1.18019128651735,32.9247697634466,-20.8039821878071));
#35958=CARTESIAN_POINT('Ctrl Pts',(8.85577519841042,32.6385123702418,-18.8620107541918));
#35959=CARTESIAN_POINT('Ctrl Pts',(16.7604610808656,32.3522549770369,-12.3807535827286));
#35960=CARTESIAN_POINT('Ctrl Pts',(20.6319206771693,32.065997583832,-2.92021204696531));
#35961=CARTESIAN_POINT('Ctrl Pts',(19.5378004198938,31.7797401906272,7.24344331141079));
#35962=CARTESIAN_POINT('Ctrl Pts',(13.7427536044721,31.4934827974223,15.6632281350241));
#35963=CARTESIAN_POINT('Ctrl Pts',(4.63863663449363,31.2072254042174,20.3151013928761));
#35964=CARTESIAN_POINT('Ctrl Pts',(-2.17208336688599,31.0163871420809,20.1543888667702));
#35965=CARTESIAN_POINT('Ctrl Pts',(-5.35555774981653,30.9209680110126,19.2696134156444));
#35966=CARTESIAN_POINT('Ctrl Pts',(19.8820073425386,54.1584710655154,-2.16928191603593));
#35967=CARTESIAN_POINT('Ctrl Pts',(20.2404157941224,54.0630519344471,1.11562052718359));
#35968=CARTESIAN_POINT('Ctrl Pts',(19.2977435724019,53.8722136723105,7.86230039419704));
#35969=CARTESIAN_POINT('Ctrl Pts',(13.234994126867,53.5859562791056,16.0946669136733));
#35970=CARTESIAN_POINT('Ctrl Pts',(3.98896340282141,53.2996988859008,20.4519140023847));
#35971=CARTESIAN_POINT('Ctrl Pts',(-6.21787004639461,53.0134414926959,19.8882774602581));
#35972=CARTESIAN_POINT('Ctrl Pts',(-14.9279330029231,52.727184099491,14.5380073982138));
#35973=CARTESIAN_POINT('Ctrl Pts',(-20.0457588142903,52.4409267062862,5.68935755856064));
#35974=CARTESIAN_POINT('Ctrl Pts',(-20.3394099609909,52.1546693130813,-4.52856896977616));
#35975=CARTESIAN_POINT('Ctrl Pts',(-15.7383782824923,51.8684119198765,-13.656623997543));
#35976=CARTESIAN_POINT('Ctrl Pts',(-7.3498347601589,51.5821545266716,-19.4982034689911));
#35977=CARTESIAN_POINT('Ctrl Pts',(2.80745371372676,51.2958971334667,-20.6474706246122));
#35978=CARTESIAN_POINT('Ctrl Pts',(12.2891273124188,51.0096397402619,-16.8278732922152));
#35979=CARTESIAN_POINT('Ctrl Pts',(18.8133844458415,50.723382347057,-8.95859717062644));
#35980=CARTESIAN_POINT('Ctrl Pts',(20.810149374386,50.4371249538521,1.06658869940442));
#35981=CARTESIAN_POINT('Ctrl Pts',(17.7988924385743,50.1508675606473,10.8350979368346));
#35982=CARTESIAN_POINT('Ctrl Pts',(10.5042823794799,49.8646101674424,17.9961098931941));
#35983=CARTESIAN_POINT('Ctrl Pts',(0.68178699004294,49.5783527742375,20.826307597941));
#35984=CARTESIAN_POINT('Ctrl Pts',(-9.30478224883015,49.2920953810327,18.644595653287));
#35985=CARTESIAN_POINT('Ctrl Pts',(-17.0521295094394,49.0058379878278,11.9760093568437));
#35986=CARTESIAN_POINT('Ctrl Pts',(-20.6958337901072,48.719580594623,2.42536267716167));
#35987=CARTESIAN_POINT('Ctrl Pts',(-19.3590274430076,48.4333232014181,-7.70895434091232));
#35988=CARTESIAN_POINT('Ctrl Pts',(-13.3634166568648,48.1470658082132,-15.9880898107293));
#35989=CARTESIAN_POINT('Ctrl Pts',(-4.15186204987873,47.8608084150084,-20.419646471915));
#35990=CARTESIAN_POINT('Ctrl Pts',(6.05884984484965,47.5745510218035,-19.9371577488651));
#35991=CARTESIAN_POINT('Ctrl Pts',(14.8114824734094,47.2882936285986,-14.6567359076858));
#35992=CARTESIAN_POINT('Ctrl Pts',(19.9996901643713,47.0020362353938,-5.84912932546328));
#35993=CARTESIAN_POINT('Ctrl Pts',(20.3749161361774,46.715778842189,4.36608668913542));
#35994=CARTESIAN_POINT('Ctrl Pts',(15.8468612031237,46.429521448984,13.5305916553222));
#35995=CARTESIAN_POINT('Ctrl Pts',(7.50521452702718,46.1432640557792,19.4389216634461));
#35996=CARTESIAN_POINT('Ctrl Pts',(-2.64258314530183,45.8570066625743,20.6692204704028));
#35997=CARTESIAN_POINT('Ctrl Pts',(-12.1544357472674,45.5707492693695,16.9254132061751));
#35998=CARTESIAN_POINT('Ctrl Pts',(-18.741289182999,45.2844918761646,9.10845762427805));
#35999=CARTESIAN_POINT('Ctrl Pts',(-20.8179986372159,44.9982344829598,-0.90047391689526));
#36000=CARTESIAN_POINT('Ctrl Pts',(-17.884798135713,44.7119770897549,-10.6927038759572));
#36001=CARTESIAN_POINT('Ctrl Pts',(-10.6475706334628,44.42571969655,-17.9117045570636));
#36002=CARTESIAN_POINT('Ctrl Pts',(-0.8479752950728,44.1394623033452,-20.8202031314074));
#36003=CARTESIAN_POINT('Ctrl Pts',(9.15568768435301,43.8532049101403,-18.718261232302));
#36004=CARTESIAN_POINT('Ctrl Pts',(16.9560086576321,43.5669475169354,-12.1117170928164));
#36005=CARTESIAN_POINT('Ctrl Pts',(20.6758184317582,43.2806901237306,-2.59045415151151));
#36006=CARTESIAN_POINT('Ctrl Pts',(19.4199343167173,42.9944327305257,7.55420887111954));
#36007=CARTESIAN_POINT('Ctrl Pts',(13.4905883589619,42.7081753373208,15.8809302707102));
#36008=CARTESIAN_POINT('Ctrl Pts',(4.31469434892477,42.421917944116,20.3858611103252));
#36009=CARTESIAN_POINT('Ctrl Pts',(-5.89954299810896,42.1356605509111,19.9848771061415));
#36010=CARTESIAN_POINT('Ctrl Pts',(-14.694038720817,41.8494031577062,14.7744761871697));
#36011=CARTESIAN_POINT('Ctrl Pts',(-19.952372675048,41.5631457645014,6.0085559970853));
#36012=CARTESIAN_POINT('Ctrl Pts',(-20.4091119973043,41.2768883712965,-4.20334010230065));
#36013=CARTESIAN_POINT('Ctrl Pts',(-15.9543410843797,40.9906309780917,-13.4036905775009));
#36014=CARTESIAN_POINT('Ctrl Pts',(-7.66011309258631,40.7043735848869,-19.3784051960655));
#36015=CARTESIAN_POINT('Ctrl Pts',(2.47754267116846,40.418116191682,-20.6896520716679));
#36016=CARTESIAN_POINT('Ctrl Pts',(12.0189708190822,40.1318587984771,-17.0218759537284));
#36017=CARTESIAN_POINT('Ctrl Pts',(18.6679998169514,39.8456014052722,-9.25773748647689));
#36018=CARTESIAN_POINT('Ctrl Pts',(20.8245221254755,39.5593440120673,0.734301558985316));
#36019=CARTESIAN_POINT('Ctrl Pts',(17.9695645824918,39.2730866188625,10.5496288678775));
#36020=CARTESIAN_POINT('Ctrl Pts',(10.7901807547677,38.9868292256576,17.8261583021575));
#36021=CARTESIAN_POINT('Ctrl Pts',(1.01410956396383,38.7005718324528,20.8127725766075));
#36022=CARTESIAN_POINT('Ctrl Pts',(-9.00600994733841,38.4143144392479,18.7907345616207));
#36023=CARTESIAN_POINT('Ctrl Pts',(-16.8588078208392,38.1280570460431,12.2466533954288));
#36024=CARTESIAN_POINT('Ctrl Pts',(-20.6544861506375,37.8417996528381,2.75538062682554));
#36025=CARTESIAN_POINT('Ctrl Pts',(-19.4796042636667,37.5555422596334,-7.398982244211));
#36026=CARTESIAN_POINT('Ctrl Pts',(-13.616900795492,37.2692848664284,-15.7727592153893));
#36027=CARTESIAN_POINT('Ctrl Pts',(-4.47725182742733,36.9830274732236,-20.3507772982555));
#36028=CARTESIAN_POINT('Ctrl Pts',(5.73986038371639,36.6967700800187,-20.0313235498545));
#36029=CARTESIAN_POINT('Ctrl Pts',(14.5756590581179,36.4105126868139,-14.8912754303789));
#36030=CARTESIAN_POINT('Ctrl Pts',(19.9037843290058,36.124255293609,-6.16759995112675));
#36031=CARTESIAN_POINT('Ctrl Pts',(20.4420079578344,35.8379979004042,4.0403257685101));
#36032=CARTESIAN_POINT('Ctrl Pts',(16.0608047111553,35.5517405071993,13.2759358097989));
#36033=CARTESIAN_POINT('Ctrl Pts',(7.81452388280918,35.2654831139944,19.3166543641942));
#36034=CARTESIAN_POINT('Ctrl Pts',(-2.31234464362068,34.9792257207895,20.7087660348721));
#36035=CARTESIAN_POINT('Ctrl Pts',(-11.8827398590164,34.6929683275847,17.1172541903054));
#36036=CARTESIAN_POINT('Ctrl Pts',(-18.5935224102083,34.4067109343798,9.40642833496142));
#36037=CARTESIAN_POINT('Ctrl Pts',(-20.8297172433763,34.120453541175,-0.568083717359696));
#36038=CARTESIAN_POINT('Ctrl Pts',(-18.053190422491,33.8341961479701,-10.4058793520343));
#36039=CARTESIAN_POINT('Ctrl Pts',(-10.9320957588477,33.5479387547652,-17.7394817368625));
#36040=CARTESIAN_POINT('Ctrl Pts',(-1.18019487600516,33.2616813615604,-20.8040062134658));
#36041=CARTESIAN_POINT('Ctrl Pts',(8.85578972509668,32.9754239683555,-18.8620312854878));
#36042=CARTESIAN_POINT('Ctrl Pts',(16.7604711591572,32.6891665751506,-12.3807693368925));
#36043=CARTESIAN_POINT('Ctrl Pts',(20.6319618660377,32.4029091819458,-2.92021194580628));
#36044=CARTESIAN_POINT('Ctrl Pts',(19.5377870811216,32.1166517887409,7.24344471662129));
#36045=CARTESIAN_POINT('Ctrl Pts',(13.7428407120304,31.8303943955361,15.6632596149095));
#36046=CARTESIAN_POINT('Ctrl Pts',(4.63848926318545,31.5441370023312,20.3150951715733));
#36047=CARTESIAN_POINT('Ctrl Pts',(-2.17183494464914,31.3532987401946,20.1544579101705));
#36048=CARTESIAN_POINT('Ctrl Pts',(-5.35555774981653,31.2578796091263,19.2696134156444));
#36049=CARTESIAN_POINT('Ctrl Pts',(19.7370381450048,54.4928955797797,-2.15346464702609));
#36050=CARTESIAN_POINT('Ctrl Pts',(20.0928319302776,54.3974764487114,1.10747373029198));
#36051=CARTESIAN_POINT('Ctrl Pts',(19.1570336734586,54.2066381865748,7.80497962561032));
#36052=CARTESIAN_POINT('Ctrl Pts',(13.1384906594942,53.9203807933699,15.977308660794));
#36053=CARTESIAN_POINT('Ctrl Pts',(3.95987779855331,53.6341234001651,20.3027899631316));
#36054=CARTESIAN_POINT('Ctrl Pts',(-6.17253227631737,53.3478660069602,19.7432605968581));
#36055=CARTESIAN_POINT('Ctrl Pts',(-14.8190855014476,53.0616086137553,14.4320034985799));
#36056=CARTESIAN_POINT('Ctrl Pts',(-19.8995945438391,52.7753512205505,5.64787321170315));
#36057=CARTESIAN_POINT('Ctrl Pts',(-20.1911045151228,52.4890938273456,-4.49554865798269));
#36058=CARTESIAN_POINT('Ctrl Pts',(-15.623621407263,52.2028364341408,-13.5570463522913));
#36059=CARTESIAN_POINT('Ctrl Pts',(-7.29624320973366,51.916579040936,-19.3560316818441));
#36060=CARTESIAN_POINT('Ctrl Pts',(2.78698307692497,51.6303216477311,-20.4969189616629));
#36061=CARTESIAN_POINT('Ctrl Pts',(12.1995207570447,51.3440642545262,-16.7051723216305));
#36062=CARTESIAN_POINT('Ctrl Pts',(18.6762060655552,51.0578068613213,-8.89327528309922));
#36063=CARTESIAN_POINT('Ctrl Pts',(20.658411520411,50.7715494681164,1.05881163635332));
#36064=CARTESIAN_POINT('Ctrl Pts',(17.6691112585107,50.4852920749116,10.7560934809871));
#36065=CARTESIAN_POINT('Ctrl Pts',(10.4276900764942,50.1990346817067,17.8648906963686));
#36066=CARTESIAN_POINT('Ctrl Pts',(0.676815718908163,49.9127772885019,20.6744519255042));
#36067=CARTESIAN_POINT('Ctrl Pts',(-9.23693613849004,49.626519895297,18.5086480019594));
#36068=CARTESIAN_POINT('Ctrl Pts',(-16.927793374619,49.3402625020921,11.8886859105754));
#36069=CARTESIAN_POINT('Ctrl Pts',(-20.5449294717363,49.0540051088873,2.40767806949011));
#36070=CARTESIAN_POINT('Ctrl Pts',(-19.2178704898636,48.7677477156824,-7.65274425961448));
#36071=CARTESIAN_POINT('Ctrl Pts',(-13.2659768869982,48.4814903224775,-15.8715121545913));
#36072=CARTESIAN_POINT('Ctrl Pts',(-4.1215886180878,48.1952329292727,-20.2707559820038));
#36073=CARTESIAN_POINT('Ctrl Pts',(6.01467155200022,47.9089755360678,-19.7917853405399));
#36074=CARTESIAN_POINT('Ctrl Pts',(14.7034840864215,47.6227181428629,-14.5498658601153));
#36075=CARTESIAN_POINT('Ctrl Pts',(19.8538617989875,47.3364607496581,-5.80648021632962));
#36076=CARTESIAN_POINT('Ctrl Pts',(20.2263517989026,47.0502033564532,4.33425123169721));
#36077=CARTESIAN_POINT('Ctrl Pts',(15.7313133197954,46.7639459632483,13.4319329237343));
#36078=CARTESIAN_POINT('Ctrl Pts',(7.45049002093048,46.4776885700435,19.2971821590985));
#36079=CARTESIAN_POINT('Ctrl Pts',(-2.62331466777527,46.1914311768386,20.5185102038845));
#36080=CARTESIAN_POINT('Ctrl Pts',(-12.0658112994575,45.9051737836338,16.8020010272354));
#36081=CARTESIAN_POINT('Ctrl Pts',(-18.6046364876683,45.6189163904289,9.04204302107176));
#36082=CARTESIAN_POINT('Ctrl Pts',(-20.6662035500482,45.3326589972241,-0.893908083210215));
#36083=CARTESIAN_POINT('Ctrl Pts',(-17.7543905716,45.0464016040192,-10.6147376917339));
#36084=CARTESIAN_POINT('Ctrl Pts',(-10.5699335396866,44.7601442108143,-17.7811008039391));
#36085=CARTESIAN_POINT('Ctrl Pts',(-0.841792256728206,44.4738868176094,
-20.6683919701014));
#36086=CARTESIAN_POINT('Ctrl Pts',(9.08892870168875,44.1876294244046,-18.5817764459929));
#36087=CARTESIAN_POINT('Ctrl Pts',(16.8323733910027,43.9013720311997,-12.0234041294095));
#36088=CARTESIAN_POINT('Ctrl Pts',(20.5250600559986,43.6151146379949,-2.57156577417108));
#36089=CARTESIAN_POINT('Ctrl Pts',(19.2783332592012,43.32885724479,7.49912712123295));
#36090=CARTESIAN_POINT('Ctrl Pts',(13.3922213126585,43.0425998515851,15.7651339717116));
#36091=CARTESIAN_POINT('Ctrl Pts',(4.2832336203403,42.7563424583803,20.2372169674297));
#36092=CARTESIAN_POINT('Ctrl Pts',(-5.85652629610733,42.4700850651754,19.8391567506343));
#36093=CARTESIAN_POINT('Ctrl Pts',(-14.5868966786187,42.1838276719706,14.6667476326738));
#36094=CARTESIAN_POINT('Ctrl Pts',(-19.8068893266153,41.8975702787657,5.96474442339736));
#36095=CARTESIAN_POINT('Ctrl Pts',(-20.2602983198402,41.6113128855608,-4.17269131668283));
#36096=CARTESIAN_POINT('Ctrl Pts',(-15.8380095081409,41.3250554923559,-13.3059571490845));
#36097=CARTESIAN_POINT('Ctrl Pts',(-7.60425913876173,41.0387980991511,-19.2371069494296));
#36098=CARTESIAN_POINT('Ctrl Pts',(2.45947759141293,40.7525407059462,-20.5387928274909));
#36099=CARTESIAN_POINT('Ctrl Pts',(11.9313341180265,40.4662833127414,-16.8977604136527));
#36100=CARTESIAN_POINT('Ctrl Pts',(18.5318815133218,40.1800259195365,-9.19023440449365));
#36101=CARTESIAN_POINT('Ctrl Pts',(20.6726794720895,39.8937685263316,0.728947376237222));
#36102=CARTESIAN_POINT('Ctrl Pts',(17.8385389411849,39.6075111331268,10.4727059195436));
#36103=CARTESIAN_POINT('Ctrl Pts',(10.7115038148387,39.3212537399219,17.6961783122222));
#36104=CARTESIAN_POINT('Ctrl Pts',(1.00671515240936,39.0349963467171,20.6610155954239));
#36105=CARTESIAN_POINT('Ctrl Pts',(-8.9403423445673,38.7487389535121,18.6537213337677));
#36106=CARTESIAN_POINT('Ctrl Pts',(-16.7358812971476,38.4624815603074,12.1573565397573));
#36107=CARTESIAN_POINT('Ctrl Pts',(-20.5038833198701,38.1762241671024,2.73528968294038));
#36108=CARTESIAN_POINT('Ctrl Pts',(-19.3375681208726,37.8899667738976,-7.34503233412261));
#36109=CARTESIAN_POINT('Ctrl Pts',(-13.5176127381061,37.6037093806927,-15.6577516490173));
#36110=CARTESIAN_POINT('Ctrl Pts',(-4.44460580592591,37.3174519874879,-20.202388970074));
#36111=CARTESIAN_POINT('Ctrl Pts',(5.69800801251186,37.031194594283,-19.8852645286473));
#36112=CARTESIAN_POINT('Ctrl Pts',(14.4693801848718,36.7449372010782,-14.7826952305642));
#36113=CARTESIAN_POINT('Ctrl Pts',(19.7586552641252,36.4586798078733,-6.12262870346024));
#36114=CARTESIAN_POINT('Ctrl Pts',(20.2929544182282,36.1724224146684,4.01086560695577));
#36115=CARTESIAN_POINT('Ctrl Pts',(15.9436968524926,35.8861650214636,13.1791339093444));
#36116=CARTESIAN_POINT('Ctrl Pts',(7.75754403701847,35.5999076282588,19.1758063755108));
#36117=CARTESIAN_POINT('Ctrl Pts',(-2.29548410871463,35.3136502350538,20.5577674209668));
#36118=CARTESIAN_POINT('Ctrl Pts',(-11.7960964937002,35.027392841849,16.9924431961792));
#36119=CARTESIAN_POINT('Ctrl Pts',(-18.4579471540645,34.7411354486441,9.33784107032755));
#36120=CARTESIAN_POINT('Ctrl Pts',(-20.6778367232715,34.4548780554393,-0.56394151981231));
#36121=CARTESIAN_POINT('Ctrl Pts',(-17.9215549935828,34.1686206622344,-10.3300045525702));
#36122=CARTESIAN_POINT('Ctrl Pts',(-10.8523840953632,33.8823632690295,-17.610133762194));
#36123=CARTESIAN_POINT('Ctrl Pts',(-1.17158934040503,33.5961058758247,-20.6523131318105));
#36124=CARTESIAN_POINT('Ctrl Pts',(8.79121724305075,33.3098484826198,-18.724498236539));
#36125=CARTESIAN_POINT('Ctrl Pts',(16.6382620879686,33.023591089415,-12.2904944885998));
#36126=CARTESIAN_POINT('Ctrl Pts',(20.4815224197871,32.7373336962101,-2.89891929266538));
#36127=CARTESIAN_POINT('Ctrl Pts',(19.3953283964991,32.4510763030052,7.19062923939667));
#36128=CARTESIAN_POINT('Ctrl Pts',(13.6426309344857,32.1648189098004,15.5490498113974));
#36129=CARTESIAN_POINT('Ctrl Pts',(4.60467488373382,31.8785615165955,20.1669684220839));
#36130=CARTESIAN_POINT('Ctrl Pts',(-2.15601095775842,31.6877232544589,20.0074988389777));
#36131=CARTESIAN_POINT('Ctrl Pts',(-5.31650782412437,31.5923041233906,19.1291094742905));
#36132=CARTESIAN_POINT('Ctrl Pts',(19.4916112617573,54.7221509165299,-2.12668666176709));
#36133=CARTESIAN_POINT('Ctrl Pts',(19.8429547143851,54.6267317854616,1.0934633119458));
#36134=CARTESIAN_POINT('Ctrl Pts',(18.9188025464289,54.435893523325,7.70806260044675));
#36135=CARTESIAN_POINT('Ctrl Pts',(12.9750998048337,54.1496361301202,15.7785484496065));
#36136=CARTESIAN_POINT('Ctrl Pts',(3.91063405100273,53.8633787369153,20.0503401175446));
#36137=CARTESIAN_POINT('Ctrl Pts',(-6.09577171275476,53.5771213437104,19.4977183968944));
#36138=CARTESIAN_POINT('Ctrl Pts',(-14.6347965386317,53.2908639505056,14.2525369616721));
#36139=CARTESIAN_POINT('Ctrl Pts',(-19.6521252013387,53.0046065573007,5.57763254162236));
#36140=CARTESIAN_POINT('Ctrl Pts',(-19.9400098088463,52.7183491640959,-4.43964030615103));
#36141=CARTESIAN_POINT('Ctrl Pts',(-15.4293275720539,52.432091770891,-13.3884532914578));
#36142=CARTESIAN_POINT('Ctrl Pts',(-7.20550781106948,52.1458343776861,-19.1153213806834));
#36143=CARTESIAN_POINT('Ctrl Pts',(2.75232441408898,51.8595769844812,-20.2420215047524));
#36144=CARTESIAN_POINT('Ctrl Pts',(12.0478086851997,51.5733195912764,-16.4974282574968));
#36145=CARTESIAN_POINT('Ctrl Pts',(18.4439505479574,51.2870621980715,-8.78267942887381));
#36146=CARTESIAN_POINT('Ctrl Pts',(20.401505487785,51.0008048048667,1.04564439017211));
#36147=CARTESIAN_POINT('Ctrl Pts',(17.4493798771779,50.7145474116618,10.6223317120683));
#36148=CARTESIAN_POINT('Ctrl Pts',(10.298012318395,50.4282900184569,17.6427246297376));
#36149=CARTESIAN_POINT('Ctrl Pts',(0.668398903120931,50.1420326252521,20.4173464106668));
#36150=CARTESIAN_POINT('Ctrl Pts',(-9.12206648239754,49.8557752320472,18.2784762244733));
#36151=CARTESIAN_POINT('Ctrl Pts',(-16.7172809522183,49.5695178388423,11.7408393464271));
#36152=CARTESIAN_POINT('Ctrl Pts',(-20.2894346900898,49.2832604456375,2.37773641541062));
#36153=CARTESIAN_POINT('Ctrl Pts',(-18.9788788870531,48.9970030524326,-7.55757546283069));
#36154=CARTESIAN_POINT('Ctrl Pts',(-13.1010024648366,48.7107456592278,-15.6741355444392));
#36155=CARTESIAN_POINT('Ctrl Pts',(-4.070332935494,48.4244882660229,-20.0186707957866));
#36156=CARTESIAN_POINT('Ctrl Pts',(5.93987367075858,48.1382308728181,-19.5456565873916));
#36157=CARTESIAN_POINT('Ctrl Pts',(14.5206329619597,47.8519734796132,-14.368925117269));
#36158=CARTESIAN_POINT('Ctrl Pts',(19.606961068963,47.5657160864083,-5.73427138265408));
#36159=CARTESIAN_POINT('Ctrl Pts',(19.9748188187978,47.2794586932035,4.28035089713567));
#36160=CARTESIAN_POINT('Ctrl Pts',(15.5356802091074,46.9932012999986,13.2648946881484));
#36161=CARTESIAN_POINT('Ctrl Pts',(7.35783643827567,46.7069439067937,19.0572042439321));
#36162=CARTESIAN_POINT('Ctrl Pts',(-2.59069137699606,46.4206865135889,20.2633439697462));
#36163=CARTESIAN_POINT('Ctrl Pts',(-11.915762021975,46.134429120384,16.5930529464284));
#36164=CARTESIAN_POINT('Ctrl Pts',(-18.3732710043605,45.8481717271792,8.92959703724159));
#36165=CARTESIAN_POINT('Ctrl Pts',(-20.4092006155558,45.5619143339743,-0.882791527622558));
#36166=CARTESIAN_POINT('Ctrl Pts',(-17.5335986653375,45.2756569407694,-10.4827338271133));
#36167=CARTESIAN_POINT('Ctrl Pts',(-10.4384868552237,44.9893995475646,-17.559976731777));
#36168=CARTESIAN_POINT('Ctrl Pts',(-0.831323808583485,44.7031421543597,
-20.4113618206262));
#36169=CARTESIAN_POINT('Ctrl Pts',(8.97589965201017,44.4168847611548,-18.350695247981));
#36170=CARTESIAN_POINT('Ctrl Pts',(16.6230476023797,44.13062736795,-11.8738822234453));
#36171=CARTESIAN_POINT('Ctrl Pts',(20.2698123685242,43.8443699747451,-2.53958602769265));
#36172=CARTESIAN_POINT('Ctrl Pts',(19.0385897471557,43.5581125815403,7.40586869224184));
#36173=CARTESIAN_POINT('Ctrl Pts',(13.2256769268747,43.2718551883354,15.569080270625));
#36174=CARTESIAN_POINT('Ctrl Pts',(4.22996773592773,42.9855977951305,19.9855488691264));
#36175=CARTESIAN_POINT('Ctrl Pts',(-5.78369509417002,42.6993404019257,19.5924388911872));
#36176=CARTESIAN_POINT('Ctrl Pts',(-14.4054954240311,42.4130830087208,14.4843533592442));
#36177=CARTESIAN_POINT('Ctrl Pts',(-19.5605727417728,42.126825615516,5.89056743115988));
#36178=CARTESIAN_POINT('Ctrl Pts',(-20.0083431840418,41.8405682223111,-4.12080012580584));
#36179=CARTESIAN_POINT('Ctrl Pts',(-15.6410495338402,41.5543108291062,-13.140485536204));
#36180=CARTESIAN_POINT('Ctrl Pts',(-7.50969329803673,41.2680534359013,-18.9978761238368));
#36181=CARTESIAN_POINT('Ctrl Pts',(2.42889176287495,40.9817960426965,-20.2833743605813));
#36182=CARTESIAN_POINT('Ctrl Pts',(11.7829571859348,40.6955386494916,-16.6876214782579));
#36183=CARTESIAN_POINT('Ctrl Pts',(18.3014208039293,40.4092812562868,-9.07594552676596));
#36184=CARTESIAN_POINT('Ctrl Pts',(20.4155960036494,40.1230238630819,0.719882256253895));
#36185=CARTESIAN_POINT('Ctrl Pts',(17.6167005738301,39.8367664698771,10.3424683484829));
#36186=CARTESIAN_POINT('Ctrl Pts',(10.578296575951,39.5505090766722,17.4761103280605));
#36187=CARTESIAN_POINT('Ctrl Pts',(0.994195738873623,39.2642516834673,20.4040771778391));
#36188=CARTESIAN_POINT('Ctrl Pts',(-8.82916110063272,38.9779942902625,18.4217454360012));
#36189=CARTESIAN_POINT('Ctrl Pts',(-16.5277554750095,38.6917368970576,12.0061688144023));
#36190=CARTESIAN_POINT('Ctrl Pts',(-20.2488989842305,38.4054795038528,2.70127388156862));
#36191=CARTESIAN_POINT('Ctrl Pts',(-19.0970879698103,38.1192221106478,-7.25369021320675));
#36192=CARTESIAN_POINT('Ctrl Pts',(-13.3495089963898,37.832964717443,-15.4630333442186));
#36193=CARTESIAN_POINT('Ctrl Pts',(-4.38933311268913,37.5467073242381,-19.9511539894729));
#36194=CARTESIAN_POINT('Ctrl Pts',(5.62714812935582,37.2604499310333,-19.6379732771709));
#36195=CARTESIAN_POINT('Ctrl Pts',(14.2894403531082,36.9741925378284,-14.598859044082));
#36196=CARTESIAN_POINT('Ctrl Pts',(19.512938515618,36.6879351446235,-6.04648827697771));
#36197=CARTESIAN_POINT('Ctrl Pts',(20.0405931700484,36.4016777514187,3.96098686433946));
#36198=CARTESIAN_POINT('Ctrl Pts',(15.7454225689498,36.1154203582138,13.0152394597937));
#36199=CARTESIAN_POINT('Ctrl Pts',(7.66107194303644,35.829162965009,18.937337874762));
#36200=CARTESIAN_POINT('Ctrl Pts',(-2.26693765382205,35.5429055718041,20.3021129942798));
#36201=CARTESIAN_POINT('Ctrl Pts',(-11.6494014308144,35.2566481785992,16.781126781882));
#36202=CARTESIAN_POINT('Ctrl Pts',(-18.2284057518238,34.9703907853944,9.22171659580266));
#36203=CARTESIAN_POINT('Ctrl Pts',(-20.4206893856,34.6841333921895,-0.556928447910499));
#36204=CARTESIAN_POINT('Ctrl Pts',(-17.6986837170356,34.3978759989846,-10.2015415005054));
#36205=CARTESIAN_POINT('Ctrl Pts',(-10.7174259373256,34.1116186057798,-17.3911360221588));
#36206=CARTESIAN_POINT('Ctrl Pts',(-1.15701746684761,33.8253612125749,-20.3954825342843));
#36207=CARTESIAN_POINT('Ctrl Pts',(8.6818863213883,33.5391038193701,-18.4916429665119));
#36208=CARTESIAN_POINT('Ctrl Pts',(16.4313585810362,33.2528464261652,-12.1376494739461));
#36209=CARTESIAN_POINT('Ctrl Pts',(20.2267995627571,32.9665890329603,-2.8628717936124));
#36210=CARTESIAN_POINT('Ctrl Pts',(19.1541630647916,32.6803316397554,7.101213614408));
#36211=CARTESIAN_POINT('Ctrl Pts',(13.4729057438463,32.3940742465506,15.3556705141589));
#36212=CARTESIAN_POINT('Ctrl Pts',(4.54755400228875,32.1078168533457,19.9162012301402));
#36213=CARTESIAN_POINT('Ctrl Pts',(-2.12943310431676,31.9169785912092,19.7586443984892));
#36214=CARTESIAN_POINT('Ctrl Pts',(-5.25039790755787,31.8215594601409,18.8912420859273));
#36215=CARTESIAN_POINT('Ctrl Pts',(19.4891569929248,54.7244434698974,-2.1264188819145));
#36216=CARTESIAN_POINT('Ctrl Pts',(19.8404559422262,54.6290243388291,1.09332320776234));
#36217=CARTESIAN_POINT('Ctrl Pts',(18.9164202351586,54.4381860766925,7.70709343019511));
#36218=CARTESIAN_POINT('Ctrl Pts',(12.9734658962871,54.1519286834877,15.7765608474946));
#36219=CARTESIAN_POINT('Ctrl Pts',(3.91014161352722,53.8656712902828,20.0478156190887));
#36220=CARTESIAN_POINT('Ctrl Pts',(-6.09500410711914,53.5794138970779,19.4952629748948));
#36221=CARTESIAN_POINT('Ctrl Pts',(-14.6329536490035,53.2931565038731,14.250742296303));
#36222=CARTESIAN_POINT('Ctrl Pts',(-19.6496505079137,53.0068991106682,5.57693013492155));
#36223=CARTESIAN_POINT('Ctrl Pts',(-19.9374988617836,52.7206417174634,-4.43908122263271));
#36224=CARTESIAN_POINT('Ctrl Pts',(-15.4273846337018,52.4343843242585,-13.3867673608494));
#36225=CARTESIAN_POINT('Ctrl Pts',(-7.20460045708284,52.1481269310536,-19.1129142776718));
#36226=CARTESIAN_POINT('Ctrl Pts',(2.75197782746062,51.8618695378487,-20.2394725301833));
#36227=CARTESIAN_POINT('Ctrl Pts',(12.0462915644812,51.5756121446439,-16.4953508168554));
#36228=CARTESIAN_POINT('Ctrl Pts',(18.4416279927814,51.289354751439,-8.78157347033156));
#36229=CARTESIAN_POINT('Ctrl Pts',(20.3989364274587,51.0030973582342,1.0455127177103));
#36230=CARTESIAN_POINT('Ctrl Pts',(17.4471825633646,50.7168399650293,10.6209940943791));
#36231=CARTESIAN_POINT('Ctrl Pts',(10.2967155408141,50.4305825718244,17.6405029690713));
#36232=CARTESIAN_POINT('Ctrl Pts',(0.668314734963058,50.1443251786196,20.4147753555185));
#36233=CARTESIAN_POINT('Ctrl Pts',(-9.12091778583661,49.8580677854147,18.2761745066984));
#36234=CARTESIAN_POINT('Ctrl Pts',(-16.7151758279943,49.5718103922098,11.7393608807856));
#36235=CARTESIAN_POINT('Ctrl Pts',(-20.2868797422733,49.285552999005,2.37743699886982));
#36236=CARTESIAN_POINT('Ctrl Pts',(-18.976488971025,48.9992956058001,-7.55662377486285));
#36237=CARTESIAN_POINT('Ctrl Pts',(-13.099352720615,48.7130382125953,-15.6721617783377));
#36238=CARTESIAN_POINT('Ctrl Pts',(-4.06982037866806,48.4267808193904,-20.0161499439244));
#36239=CARTESIAN_POINT('Ctrl Pts',(5.93912569194617,48.1405234261856,-19.5431952998601));
#36240=CARTESIAN_POINT('Ctrl Pts',(14.5188044507151,47.8542660329807,-14.3671157098405));
#36241=CARTESIAN_POINT('Ctrl Pts',(19.6044920616628,47.5680086397758,-5.73354929431732));
#36242=CARTESIAN_POINT('Ctrl Pts',(19.9723034889967,47.281751246571,4.27981189379005));
#36243=CARTESIAN_POINT('Ctrl Pts',(15.5337238780006,46.9954938533661,13.2632243057925));
#36244=CARTESIAN_POINT('Ctrl Pts',(7.35690990244912,46.7092364601612,19.0548044647804));
#36245=CARTESIAN_POINT('Ctrl Pts',(-2.59036514408827,46.4229790669564,20.2607923074049));
#36246=CARTESIAN_POINT('Ctrl Pts',(-11.9142615292001,46.1367216737515,16.5909634656204));
#36247=CARTESIAN_POINT('Ctrl Pts',(-18.3709573495274,45.8504642805467,8.92847257740328));
#36248=CARTESIAN_POINT('Ctrl Pts',(-20.4066305862109,45.5642068873418,-0.882680362066682));
#36249=CARTESIAN_POINT('Ctrl Pts',(-17.5313907462748,45.2779494941369,-10.4814137884671));
#36250=CARTESIAN_POINT('Ctrl Pts',(-10.437172388379,44.9916921009321,-17.5577654910554));
#36251=CARTESIAN_POINT('Ctrl Pts',(-0.831219124102038,44.7054347077272,
-20.4087915191314));
#36252=CARTESIAN_POINT('Ctrl Pts',(8.97476936151339,44.4191773145224,-18.3483844360009));
#36253=CARTESIAN_POINT('Ctrl Pts',(16.6209543444934,44.1329199213175,-11.8723870043857));
#36254=CARTESIAN_POINT('Ctrl Pts',(20.2672598916495,43.8466625281126,-2.53926623022787));
#36255=CARTESIAN_POINT('Ctrl Pts',(19.0361923120353,43.5604051349078,7.40493610795193));
#36256=CARTESIAN_POINT('Ctrl Pts',(13.2240114830169,43.2741477417029,15.5671197336142));
#36257=CARTESIAN_POINT('Ctrl Pts',(4.22943507708361,42.987890348498,19.9830321881434));
#36258=CARTESIAN_POINT('Ctrl Pts',(-5.78296678215064,42.7016329552932,19.5899717125928));
#36259=CARTESIAN_POINT('Ctrl Pts',(-14.4036814114852,42.4153755620883,14.4825294165099));
#36260=CARTESIAN_POINT('Ctrl Pts',(-19.5581095759244,42.1291181688835,5.88982566123751));
#36261=CARTESIAN_POINT('Ctrl Pts',(-20.0058236326838,41.8428607756786,-4.12028121389707));
#36262=CARTESIAN_POINT('Ctrl Pts',(-15.6390799340972,41.5566033824737,-13.1388308200752));
#36263=CARTESIAN_POINT('Ctrl Pts',(-7.50874763962948,41.2703459892688,-18.9954838155809));
#36264=CARTESIAN_POINT('Ctrl Pts',(2.42858590458957,40.984088596064,-20.2808201759122));
#36265=CARTESIAN_POINT('Ctrl Pts',(11.7814734166139,40.6978312028591,-16.685520088904));
#36266=CARTESIAN_POINT('Ctrl Pts',(18.2991161968354,40.4115738096543,-9.07480263798868));
#36267=CARTESIAN_POINT('Ctrl Pts',(20.413025168965,40.1253164164494,0.71979160505406));
#36268=CARTESIAN_POINT('Ctrl Pts',(17.6144821901566,39.8390590232446,10.3411659727723));
#36269=CARTESIAN_POINT('Ctrl Pts',(10.5769645035621,39.5528016300397,17.4739096482189));
#36270=CARTESIAN_POINT('Ctrl Pts',(0.994070544738266,39.2665442368348,20.4015077936632));
#36271=CARTESIAN_POINT('Ctrl Pts',(-8.82804928819338,38.98028684363,18.4194256770235));
#36272=CARTESIAN_POINT('Ctrl Pts',(-16.5256742167881,38.6940294504251,12.0046569371488));
#36273=CARTESIAN_POINT('Ctrl Pts',(-20.2463491408741,38.4077720572203,2.70093372355491));
#36274=CARTESIAN_POINT('Ctrl Pts',(-19.0946831682996,38.1215146640153,-7.25277679199759));
#36275=CARTESIAN_POINT('Ctrl Pts',(-13.3478279589727,37.8352572708105,-15.4610861611707));
#36276=CARTESIAN_POINT('Ctrl Pts',(-4.38878038575677,37.5489998776056,-19.9486416396669));
#36277=CARTESIAN_POINT('Ctrl Pts',(5.62643953052426,37.2627424844008,-19.6355003646561));
#36278=CARTESIAN_POINT('Ctrl Pts',(14.2876409547905,36.9764850911959,-14.5970206822172));
#36279=CARTESIAN_POINT('Ctrl Pts',(19.5104813481329,36.690227697991,-6.04572687271288));
#36280=CARTESIAN_POINT('Ctrl Pts',(20.0380695575666,36.4039703047862,3.9604880769133));
#36281=CARTESIAN_POINT('Ctrl Pts',(15.7434398261144,36.1177129115813,13.0136005152982));
#36282=CARTESIAN_POINT('Ctrl Pts',(7.66010722209662,35.8314555183765,18.9349531897545));
#36283=CARTESIAN_POINT('Ctrl Pts',(-2.26665218927312,35.5451981251716,20.2995564500129));
#36284=CARTESIAN_POINT('Ctrl Pts',(-11.6479344801856,35.2589407319667,16.7790136177391));
#36285=CARTESIAN_POINT('Ctrl Pts',(-18.2261103378014,34.9726833387619,9.2205553510574));
#36286=CARTESIAN_POINT('Ctrl Pts',(-20.4181179122233,34.686425945557,-0.556858317191475));
#36287=CARTESIAN_POINT('Ctrl Pts',(-17.6964550042702,34.4001685523521,-10.2002568699848));
#36288=CARTESIAN_POINT('Ctrl Pts',(-10.7160763557452,34.1139111591473,-17.3889460447585));
#36289=CARTESIAN_POINT('Ctrl Pts',(-1.15687174811203,33.8276537659424,-20.3929142283091));
#36290=CARTESIAN_POINT('Ctrl Pts',(8.68079301217168,33.5413963727376,-18.4893144138117));
#36291=CARTESIAN_POINT('Ctrl Pts',(16.4292895459668,33.2551389795327,-12.1361210237995));
#36292=CARTESIAN_POINT('Ctrl Pts',(20.2242523341868,32.9688815863278,-2.86251131862187));
#36293=CARTESIAN_POINT('Ctrl Pts',(19.1517514114745,32.6826241931229,7.10031945815812));
#36294=CARTESIAN_POINT('Ctrl Pts',(13.4712084919399,32.3963667999181,15.3537367211865));
#36295=CARTESIAN_POINT('Ctrl Pts',(4.5469827934743,32.1101094067132,19.9136935582208));
#36296=CARTESIAN_POINT('Ctrl Pts',(-2.12916732578234,31.9192711445767,19.7561558540843));
#36297=CARTESIAN_POINT('Ctrl Pts',(-5.24973680839221,31.8238520135084,18.8888634120437));
#36298=CARTESIAN_POINT('Ctrl Pts',(19.4867027240924,54.7267360232649,-2.12615110206191));
#36299=CARTESIAN_POINT('Ctrl Pts',(19.8379571700673,54.6313168921966,1.09318310357887));
#36300=CARTESIAN_POINT('Ctrl Pts',(18.9140379238883,54.44047863006,7.70612425994348));
#36301=CARTESIAN_POINT('Ctrl Pts',(12.9718319877405,54.1542212368552,15.7745732453828));
#36302=CARTESIAN_POINT('Ctrl Pts',(3.90964917605172,53.8679638436503,20.0452911206329));
#36303=CARTESIAN_POINT('Ctrl Pts',(-6.09423650148351,53.5817064504454,19.4928075528951));
#36304=CARTESIAN_POINT('Ctrl Pts',(-14.6311107593753,53.2954490572406,14.248947630934));
#36305=CARTESIAN_POINT('Ctrl Pts',(-19.6471758144887,53.0091916640357,5.57622772822074));
#36306=CARTESIAN_POINT('Ctrl Pts',(-19.9349879147208,52.7229342708309,-4.4385221391144));
#36307=CARTESIAN_POINT('Ctrl Pts',(-15.4254416953498,52.436676877626,-13.3850814302411));
#36308=CARTESIAN_POINT('Ctrl Pts',(-7.2036931030962,52.1504194844211,-19.1105071746602));
#36309=CARTESIAN_POINT('Ctrl Pts',(2.75163124083226,51.8641620912162,-20.2369235556142));
#36310=CARTESIAN_POINT('Ctrl Pts',(12.0447744437628,51.5779046980115,-16.4932733762141));
#36311=CARTESIAN_POINT('Ctrl Pts',(18.4393054376054,51.2916473048065,-8.78046751178931));
#36312=CARTESIAN_POINT('Ctrl Pts',(20.3963673671325,51.0053899116017,1.04538104524849));
#36313=CARTESIAN_POINT('Ctrl Pts',(17.4449852495513,50.7191325183968,10.6196564766899));
#36314=CARTESIAN_POINT('Ctrl Pts',(10.2954187632331,50.4328751251919,17.638281308405));
#36315=CARTESIAN_POINT('Ctrl Pts',(0.668230566805185,50.1466177319871,20.4122043003701));
#36316=CARTESIAN_POINT('Ctrl Pts',(-9.11976908927569,49.8603603387822,18.2738727889235));
#36317=CARTESIAN_POINT('Ctrl Pts',(-16.7130707037703,49.5741029455773,11.7378824151441));
#36318=CARTESIAN_POINT('Ctrl Pts',(-20.2843247944569,49.2878455523725,2.37713758232903));
#36319=CARTESIAN_POINT('Ctrl Pts',(-18.9740990549969,49.0015881591676,-7.55567208689501));
#36320=CARTESIAN_POINT('Ctrl Pts',(-13.0977029763934,48.7153307659628,-15.6701880122362));
#36321=CARTESIAN_POINT('Ctrl Pts',(-4.06930782184213,48.429073372758,-20.0136290920622));
#36322=CARTESIAN_POINT('Ctrl Pts',(5.93837771313375,48.1428159795531,-19.5407340123286));
#36323=CARTESIAN_POINT('Ctrl Pts',(14.5169759394705,47.8565585863482,-14.3653063024121));
#36324=CARTESIAN_POINT('Ctrl Pts',(19.6020230543625,47.5703011931433,-5.73282720598057));
#36325=CARTESIAN_POINT('Ctrl Pts',(19.9697881591957,47.2840437999385,4.27927289044443));
#36326=CARTESIAN_POINT('Ctrl Pts',(15.5317675468937,46.9977864067336,13.2615539234367));
#36327=CARTESIAN_POINT('Ctrl Pts',(7.35598336662257,46.7115290135287,19.0524046856288));
#36328=CARTESIAN_POINT('Ctrl Pts',(-2.59003891118047,46.4252716203239,20.2582406450635));
#36329=CARTESIAN_POINT('Ctrl Pts',(-11.9127610364253,46.139014227119,16.5888739848123));
#36330=CARTESIAN_POINT('Ctrl Pts',(-18.3686436946943,45.8527568339142,8.92734811756499));
#36331=CARTESIAN_POINT('Ctrl Pts',(-20.404060556866,45.5664994407093,-0.882569196510804));
#36332=CARTESIAN_POINT('Ctrl Pts',(-17.5291828272122,45.2802420475044,-10.4800937498209));
#36333=CARTESIAN_POINT('Ctrl Pts',(-10.4358579215344,44.9939846542997,-17.5555542503337));
#36334=CARTESIAN_POINT('Ctrl Pts',(-0.83111443962059,44.7077272610947,-20.4062212176367));
#36335=CARTESIAN_POINT('Ctrl Pts',(8.9736390710166,44.4214698678898,-18.3460736240208));
#36336=CARTESIAN_POINT('Ctrl Pts',(16.6188610866072,44.135212474685,-11.870891785326));
#36337=CARTESIAN_POINT('Ctrl Pts',(20.2647074147747,43.8489550814801,-2.53894643276308));
#36338=CARTESIAN_POINT('Ctrl Pts',(19.0337948769148,43.5626976882753,7.40400352366201));
#36339=CARTESIAN_POINT('Ctrl Pts',(13.222346039159,43.2764402950704,15.5651591966033));
#36340=CARTESIAN_POINT('Ctrl Pts',(4.22890241823948,42.9901829018655,19.9805155071603));
#36341=CARTESIAN_POINT('Ctrl Pts',(-5.78223847013127,42.7039255086607,19.5875045339983));
#36342=CARTESIAN_POINT('Ctrl Pts',(-14.4018673989393,42.4176681154558,14.4807054737756));
#36343=CARTESIAN_POINT('Ctrl Pts',(-19.555646410076,42.131410722251,5.88908389131514));
#36344=CARTESIAN_POINT('Ctrl Pts',(-20.0033040813258,41.8451533290461,-4.11976230198829));
#36345=CARTESIAN_POINT('Ctrl Pts',(-15.6371103343542,41.5588959358412,-13.1371761039464));
#36346=CARTESIAN_POINT('Ctrl Pts',(-7.50780198122223,41.2726385426363,-18.993091507325));
#36347=CARTESIAN_POINT('Ctrl Pts',(2.42828004630419,40.9863811494315,-20.2782659912431));
#36348=CARTESIAN_POINT('Ctrl Pts',(11.7799896472929,40.7001237562266,-16.6834186995501));
#36349=CARTESIAN_POINT('Ctrl Pts',(18.2968115897414,40.4138663630218,-9.07365974921141));
#36350=CARTESIAN_POINT('Ctrl Pts',(20.4104543342806,40.1276089698169,0.719700953854232));
#36351=CARTESIAN_POINT('Ctrl Pts',(17.612263806483,39.8413515766121,10.3398635970617));
#36352=CARTESIAN_POINT('Ctrl Pts',(10.5756324311732,39.5550941834072,17.4717089683773));
#36353=CARTESIAN_POINT('Ctrl Pts',(0.993945350602907,39.2688367902023,20.3989384094874));
#36354=CARTESIAN_POINT('Ctrl Pts',(-8.82693747575403,38.9825793969975,18.4171059180458));
#36355=CARTESIAN_POINT('Ctrl Pts',(-16.5235929585668,38.6963220037926,12.0031450598952));
#36356=CARTESIAN_POINT('Ctrl Pts',(-20.2437992975177,38.4100646105878,2.70059356554118));
#36357=CARTESIAN_POINT('Ctrl Pts',(-19.092278366789,38.1238072173828,-7.25186337078843));
#36358=CARTESIAN_POINT('Ctrl Pts',(-13.3461469215555,37.837549824178,-15.4591389781227));
#36359=CARTESIAN_POINT('Ctrl Pts',(-4.3882276588244,37.5512924309731,-19.9461292898609));
#36360=CARTESIAN_POINT('Ctrl Pts',(5.6257309316927,37.2650350377683,-19.6330274521414));
#36361=CARTESIAN_POINT('Ctrl Pts',(14.2858415564729,36.9787776445634,-14.5951823203523));
#36362=CARTESIAN_POINT('Ctrl Pts',(19.5080241806478,36.6925202513585,-6.04496546844805));
#36363=CARTESIAN_POINT('Ctrl Pts',(20.0355459450848,36.4062628581537,3.95998928948713));
#36364=CARTESIAN_POINT('Ctrl Pts',(15.7414570832789,36.1200054649488,13.0119615708027));
#36365=CARTESIAN_POINT('Ctrl Pts',(7.6591425011568,35.833748071744,18.932568504747));
#36366=CARTESIAN_POINT('Ctrl Pts',(-2.2663667247242,35.5474906785391,20.296999905746));
#36367=CARTESIAN_POINT('Ctrl Pts',(-11.6464675295567,35.2612332853342,16.7769004535961));
#36368=CARTESIAN_POINT('Ctrl Pts',(-18.223814923779,34.9749758921294,9.21939410631215));
#36369=CARTESIAN_POINT('Ctrl Pts',(-20.4155464388465,34.6887184989245,-0.556788186472455));
#36370=CARTESIAN_POINT('Ctrl Pts',(-17.6942262915047,34.4024611057196,-10.1989722394641));
#36371=CARTESIAN_POINT('Ctrl Pts',(-10.7147267741649,34.1162037125148,-17.3867560673581));
#36372=CARTESIAN_POINT('Ctrl Pts',(-1.15672602937646,33.8299463193099,-20.3903459223338));
#36373=CARTESIAN_POINT('Ctrl Pts',(8.67969970295505,33.5436889261051,-18.4869858611114));
#36374=CARTESIAN_POINT('Ctrl Pts',(16.4272205108975,33.2574315329002,-12.134592573653));
#36375=CARTESIAN_POINT('Ctrl Pts',(20.2217051056165,32.9711741396953,-2.86215084363134));
#36376=CARTESIAN_POINT('Ctrl Pts',(19.1493397581574,32.6849167464904,7.09942530190823));
#36377=CARTESIAN_POINT('Ctrl Pts',(13.4695112400335,32.3986593532856,15.3518029282142));
#36378=CARTESIAN_POINT('Ctrl Pts',(4.54641158465985,32.1124019600807,19.9111858863013));
#36379=CARTESIAN_POINT('Ctrl Pts',(-2.12890154724792,31.9215636979442,19.7536673096795));
#36380=CARTESIAN_POINT('Ctrl Pts',(-5.24907570922655,31.8261445668759,18.8864847381601));
#36381=CARTESIAN_POINT('Ctrl Pts',(19.4842484552599,54.7290285766324,-2.12588332220932));
#36382=CARTESIAN_POINT('Ctrl Pts',(19.8354583979083,54.6336094455641,1.09304299939541));
#36383=CARTESIAN_POINT('Ctrl Pts',(18.911655612618,54.4427711834275,7.70515508969184));
#36384=CARTESIAN_POINT('Ctrl Pts',(12.9701980791939,54.1565137902227,15.7725856432709));
#36385=CARTESIAN_POINT('Ctrl Pts',(3.90915673857621,53.8702563970178,20.042766622177));
#36386=CARTESIAN_POINT('Ctrl Pts',(-6.09346889584789,53.5839990038129,19.4903521308955));
#36387=CARTESIAN_POINT('Ctrl Pts',(-14.6292678697472,53.2977416106081,14.2471529655649));
#36388=CARTESIAN_POINT('Ctrl Pts',(-19.6447011210637,53.0114842174032,5.57552532151993));
#36389=CARTESIAN_POINT('Ctrl Pts',(-19.932476967658,52.7252268241984,-4.43796305559608));
#36390=CARTESIAN_POINT('Ctrl Pts',(-15.4234987569977,52.4389694309935,-13.3833954996328));
#36391=CARTESIAN_POINT('Ctrl Pts',(-7.20278574910955,52.1527120377887,-19.1081000716486));
#36392=CARTESIAN_POINT('Ctrl Pts',(2.7512846542039,51.8664546445838,-20.2343745810451));
#36393=CARTESIAN_POINT('Ctrl Pts',(12.0432573230443,51.5801972513789,-16.4911959355728));
#36394=CARTESIAN_POINT('Ctrl Pts',(18.4369828824295,51.293939858174,-8.77936155324705));
#36395=CARTESIAN_POINT('Ctrl Pts',(20.3937983068062,51.0076824649692,1.04524937278667));
#36396=CARTESIAN_POINT('Ctrl Pts',(17.442787935738,50.7214250717643,10.6183188590008));
#36397=CARTESIAN_POINT('Ctrl Pts',(10.2941219856521,50.4351676785594,17.6360596477387));
#36398=CARTESIAN_POINT('Ctrl Pts',(0.668146398647312,50.1489102853546,20.4096332452217));
#36399=CARTESIAN_POINT('Ctrl Pts',(-9.11862039271476,49.8626528921497,18.2715710711487));
#36400=CARTESIAN_POINT('Ctrl Pts',(-16.7109655795463,49.5763954989448,11.7364039495027));
#36401=CARTESIAN_POINT('Ctrl Pts',(-20.2817698466404,49.29013810574,2.37683816578823));
#36402=CARTESIAN_POINT('Ctrl Pts',(-18.9717091389687,49.0038807125351,-7.55472039892717));
#36403=CARTESIAN_POINT('Ctrl Pts',(-13.0960532321718,48.7176233193303,-15.6682142461347));
#36404=CARTESIAN_POINT('Ctrl Pts',(-4.06879526501619,48.4313659261255,-20.0111082402));
#36405=CARTESIAN_POINT('Ctrl Pts',(5.93762973432133,48.1451085329206,-19.5382727247972));
#36406=CARTESIAN_POINT('Ctrl Pts',(14.5151474282259,47.8588511397157,-14.3634968949836));
#36407=CARTESIAN_POINT('Ctrl Pts',(19.5995540470623,47.5725937465108,-5.73210511764381));
#36408=CARTESIAN_POINT('Ctrl Pts',(19.9672728293946,47.286336353306,4.27873388709882));
#36409=CARTESIAN_POINT('Ctrl Pts',(15.5298112157868,47.0000789601011,13.2598835410808));
#36410=CARTESIAN_POINT('Ctrl Pts',(7.35505683079602,46.7138215668962,19.0500049064771));
#36411=CARTESIAN_POINT('Ctrl Pts',(-2.58971267827268,46.4275641736914,20.2556889827221));
#36412=CARTESIAN_POINT('Ctrl Pts',(-11.9112605436505,46.1413067804865,16.5867845040042));
#36413=CARTESIAN_POINT('Ctrl Pts',(-18.3663300398612,45.8550493872817,8.92622365772668));
#36414=CARTESIAN_POINT('Ctrl Pts',(-20.401490527521,45.5687919940768,-0.882458030954929));
#36415=CARTESIAN_POINT('Ctrl Pts',(-17.5269749081496,45.2825346008719,-10.4787737111747));
#36416=CARTESIAN_POINT('Ctrl Pts',(-10.4345434546898,44.9962772076671,-17.5533430096121));
#36417=CARTESIAN_POINT('Ctrl Pts',(-0.831009755139143,44.7100198144622,
-20.4036509161419));
#36418=CARTESIAN_POINT('Ctrl Pts',(8.97250878051982,44.4237624212574,-18.3437628120407));
#36419=CARTESIAN_POINT('Ctrl Pts',(16.616767828721,44.1375050280525,-11.8693965662664));
#36420=CARTESIAN_POINT('Ctrl Pts',(20.2621549379,43.8512476348476,-2.5386266352983));
#36421=CARTESIAN_POINT('Ctrl Pts',(19.0313974417944,43.5649902416428,7.40307093937211));
#36422=CARTESIAN_POINT('Ctrl Pts',(13.2206805953012,43.2787328484379,15.5631986595924));
#36423=CARTESIAN_POINT('Ctrl Pts',(4.22836975939536,42.992475455233,19.9779988261773));
#36424=CARTESIAN_POINT('Ctrl Pts',(-5.7815101581119,42.7062180620282,19.5850373554038));
#36425=CARTESIAN_POINT('Ctrl Pts',(-14.4000533863935,42.4199606688233,14.4788815310413));
#36426=CARTESIAN_POINT('Ctrl Pts',(-19.5531832442276,42.1337032756185,5.88834212139276));
#36427=CARTESIAN_POINT('Ctrl Pts',(-20.0007845299679,41.8474458824136,-4.11924339007953));
#36428=CARTESIAN_POINT('Ctrl Pts',(-15.6351407346112,41.5611884892087,-13.1355213878175));
#36429=CARTESIAN_POINT('Ctrl Pts',(-7.50685632281498,41.2749310960039,-18.990699199069));
#36430=CARTESIAN_POINT('Ctrl Pts',(2.42797418801882,40.988673702799,-20.275711806574));
#36431=CARTESIAN_POINT('Ctrl Pts',(11.778505877972,40.7024163095941,-16.6813173101961));
#36432=CARTESIAN_POINT('Ctrl Pts',(18.2945069826475,40.4161589163894,-9.07251686043413));
#36433=CARTESIAN_POINT('Ctrl Pts',(20.4078834995962,40.1299015231844,0.719610302654397));
#36434=CARTESIAN_POINT('Ctrl Pts',(17.6100454228095,39.8436441299796,10.3385612213511));
#36435=CARTESIAN_POINT('Ctrl Pts',(10.5743003587843,39.5573867367747,17.4695082885356));
#36436=CARTESIAN_POINT('Ctrl Pts',(0.993820156467551,39.2711293435698,20.3963690253115));
#36437=CARTESIAN_POINT('Ctrl Pts',(-8.82582566331469,38.984871950365,18.4147861590682));
#36438=CARTESIAN_POINT('Ctrl Pts',(-16.5215117003454,38.6986145571601,12.0016331826417));
#36439=CARTESIAN_POINT('Ctrl Pts',(-20.2412494541613,38.4123571639553,2.70025340752747));
#36440=CARTESIAN_POINT('Ctrl Pts',(-19.0898735652784,38.1260997707503,-7.25094994957927));
#36441=CARTESIAN_POINT('Ctrl Pts',(-13.3444658841383,37.8398423775456,-15.4571917950747));
#36442=CARTESIAN_POINT('Ctrl Pts',(-4.38767493189203,37.5535849843406,-19.9436169400549));
#36443=CARTESIAN_POINT('Ctrl Pts',(5.62502233286113,37.2673275911359,-19.6305545396266));
#36444=CARTESIAN_POINT('Ctrl Pts',(14.2840421581553,36.9810701979309,-14.5933439584875));
#36445=CARTESIAN_POINT('Ctrl Pts',(19.5055670131628,36.694812804726,-6.04420406418323));
#36446=CARTESIAN_POINT('Ctrl Pts',(20.033022332603,36.4085554115212,3.95949050206097));
#36447=CARTESIAN_POINT('Ctrl Pts',(15.7394743404435,36.1222980183163,13.0103226263072));
#36448=CARTESIAN_POINT('Ctrl Pts',(7.65817778021698,35.8360406251115,18.9301838197395));
#36449=CARTESIAN_POINT('Ctrl Pts',(-2.26608126017527,35.5497832319066,20.2944433614791));
#36450=CARTESIAN_POINT('Ctrl Pts',(-11.6450005789278,35.2635258387017,16.7747872894531));
#36451=CARTESIAN_POINT('Ctrl Pts',(-18.2215195097566,34.9772684454969,9.2182328615669));
#36452=CARTESIAN_POINT('Ctrl Pts',(-20.4129749654698,34.691011052292,-0.556718055753438));
#36453=CARTESIAN_POINT('Ctrl Pts',(-17.6919975787392,34.4047536590871,-10.1976876089435));
#36454=CARTESIAN_POINT('Ctrl Pts',(-10.7133771925845,34.1184962658823,-17.3845660899578));
#36455=CARTESIAN_POINT('Ctrl Pts',(-1.15658031064088,33.8322388726774,-20.3877776163586));
#36456=CARTESIAN_POINT('Ctrl Pts',(8.67860639373843,33.5459814794727,-18.4846573084111));
#36457=CARTESIAN_POINT('Ctrl Pts',(16.4251514758282,33.2597240862677,-12.1330641235064));
#36458=CARTESIAN_POINT('Ctrl Pts',(20.2191578770462,32.9734666930628,-2.86179036864081));
#36459=CARTESIAN_POINT('Ctrl Pts',(19.1469281048403,32.6872092998579,7.09853114565834));
#36460=CARTESIAN_POINT('Ctrl Pts',(13.4678139881271,32.4009519066531,15.3498691352418));
#36461=CARTESIAN_POINT('Ctrl Pts',(4.5458403758454,32.1146945134482,19.9086782143819));
#36462=CARTESIAN_POINT('Ctrl Pts',(-2.12863576871351,31.9238562513117,19.7511787652746));
#36463=CARTESIAN_POINT('Ctrl Pts',(-5.24841461006088,31.8284371202434,18.8841060642764));
#36464=CARTESIAN_POINT('Origin',(12.0834914840588,24.003,-0.508));
#36465=CARTESIAN_POINT('',(18.3922562150709,24.003,-0.508));
#36466=CARTESIAN_POINT('',(-49.9676933741723,24.003,-0.508));
#36467=CARTESIAN_POINT('Origin',(18.3919966385218,24.5029938271689,-0.516727424716505));
#36468=CARTESIAN_POINT('Origin',(-12.0834914840588,24.003,-0.508));
#36469=CARTESIAN_POINT('',(-18.3922562150709,24.003,-0.508));
#36470=CARTESIAN_POINT('Origin',(-18.3919962618922,24.5029933582155,-0.516727416530888));
#36471=CARTESIAN_POINT('',(-49.9676933741723,24.003,-0.508));
#36472=CARTESIAN_POINT('Origin',(-49.9676933741723,24.003,0.));
#36473=CARTESIAN_POINT('',(-18.3922562150709,24.003,0.508));
#36474=CARTESIAN_POINT('Origin',(0.,24.003,0.));
#36475=CARTESIAN_POINT('',(-46.9045473028569,24.003,0.507999999999999));
#36476=CARTESIAN_POINT('',(-49.9676933741723,24.003,0.508));
#36477=CARTESIAN_POINT('',(-33.5257337111778,24.003,32.8073132214928));
#36478=CARTESIAN_POINT('Origin',(0.,24.003,0.));
#36479=CARTESIAN_POINT('',(-13.3644993358397,24.003,12.6460788461544));
#36480=CARTESIAN_POINT('',(-8.90352901363059,24.003,8.18510852394521));
#36481=CARTESIAN_POINT('',(-12.6460788461542,24.003,13.3644993358399));
#36482=CARTESIAN_POINT('Origin',(0.,24.003,0.));
#36483=CARTESIAN_POINT('',(-32.8073132214922,24.003,33.5257337111783));
#36484=CARTESIAN_POINT('',(-32.8073132214922,24.003,33.5257337111783));
#36485=CARTESIAN_POINT('',(-0.507999999999689,24.003,46.9045473028569));
#36486=CARTESIAN_POINT('Origin',(3.32481807002059E-31,24.003,3.32481807002059E-31));
#36487=CARTESIAN_POINT('',(-0.50799999999987,24.003,0.));
#36488=CARTESIAN_POINT('',(0.508000000000493,24.003,46.904547302857));
#36489=CARTESIAN_POINT('',(0.508000000000494,24.003,0.));
#36490=CARTESIAN_POINT('',(32.8073132214929,24.003,33.5257337111776));
#36491=CARTESIAN_POINT('Origin',(0.,24.003,0.));
#36492=CARTESIAN_POINT('',(12.6460788461545,24.003,13.3644993358397));
#36493=CARTESIAN_POINT('',(8.18510852394526,24.003,8.90352901363056));
#36494=CARTESIAN_POINT('',(13.36449933584,24.003,12.6460788461541));
#36495=CARTESIAN_POINT('Origin',(0.,24.003,0.));
#36496=CARTESIAN_POINT('',(33.5257337111785,24.0029999999999,32.8073132214922));
#36497=CARTESIAN_POINT('',(33.5257337111785,24.003,32.8073132214922));
#36498=CARTESIAN_POINT('',(46.9045473028569,24.003,0.508));
#36499=CARTESIAN_POINT('Origin',(0.,24.0029999999999,0.));
#36500=CARTESIAN_POINT('',(18.3922562150709,24.003,0.508));
#36501=CARTESIAN_POINT('',(-49.9676933741723,24.003,0.508));
#36502=CARTESIAN_POINT('Origin',(0.,24.003,0.));
#36503=CARTESIAN_POINT('Origin',(0.,24.503,0.));
#36504=CARTESIAN_POINT('Origin',(-18.3919966385219,24.502993827169,0.516727424716509));
#36505=CARTESIAN_POINT('Origin',(0.,24.503,0.));
#36506=CARTESIAN_POINT('Origin',(18.3919962618921,24.5029933582154,0.516727416530885));
#36507=CARTESIAN_POINT('Ctrl Pts',(4.55156817900642,52.0839261505311,19.0690691497194));
#36508=CARTESIAN_POINT('Ctrl Pts',(1.40386317387558,51.9885869225538,19.8203902459809));
#36509=CARTESIAN_POINT('Ctrl Pts',(-5.26763185562588,51.7979084665993,19.7337571402889));
#36510=CARTESIAN_POINT('Ctrl Pts',(-14.0133545070679,51.5118907826674,14.8585471880017));
#36511=CARTESIAN_POINT('Ctrl Pts',(-19.3905261350575,51.2258730987355,6.41492866250848));
#36512=CARTESIAN_POINT('Ctrl Pts',(-20.109810062967,50.9398554148036,-3.57064039432099));
#36513=CARTESIAN_POINT('Ctrl Pts',(-15.9971253214867,50.6538377308717,-12.6979801411406));
#36514=CARTESIAN_POINT('Ctrl Pts',(-8.04121094733082,50.3678200469398,-18.7747028127674));
#36515=CARTESIAN_POINT('Ctrl Pts',(1.84677603407831,50.0818023630081,-20.3405604525939));
#36516=CARTESIAN_POINT('Ctrl Pts',(11.2910070038031,49.795784679076,-17.0194758109046));
#36517=CARTESIAN_POINT('Ctrl Pts',(18.0225073459559,49.5097669951442,-9.60930018931658));
#36518=CARTESIAN_POINT('Ctrl Pts',(20.423939085836,49.2237493112122,0.109577567659922));
#36519=CARTESIAN_POINT('Ctrl Pts',(17.91835844271,48.9377316272804,9.80213398145383));
#36520=CARTESIAN_POINT('Ctrl Pts',(11.1077417659072,48.6517139433485,17.1396444529813));
#36521=CARTESIAN_POINT('Ctrl Pts',(1.6284006118405,48.3656962594167,20.3592160411455));
#36522=CARTESIAN_POINT('Ctrl Pts',(-8.24217799068105,48.0796785754847,18.6873181477502));
#36523=CARTESIAN_POINT('Ctrl Pts',(-16.1325052533497,47.7936608915529,12.5256390151496));
#36524=CARTESIAN_POINT('Ctrl Pts',(-20.146865906276,47.5076432076209,3.35457211097593));
#36525=CARTESIAN_POINT('Ctrl Pts',(-19.3207765349344,47.2216255236891,-6.62245819279375));
#36526=CARTESIAN_POINT('Ctrl Pts',(-13.8527120492735,46.9356078397572,-15.0083885959309));
#36527=CARTESIAN_POINT('Ctrl Pts',(-5.05641975063352,46.6495901558253,-19.7884304130578));
#36528=CARTESIAN_POINT('Ctrl Pts',(4.95471888809429,46.3635724718934,-19.8141393912687));
#36529=CARTESIAN_POINT('Ctrl Pts',(13.7754456472592,46.0775547879615,-15.0793387209722));
#36530=CARTESIAN_POINT('Ctrl Pts',(19.2865085037628,45.7915371040297,-6.72160313945593));
#36531=CARTESIAN_POINT('Ctrl Pts',(20.1638293709693,45.5055194200977,3.25105277532722));
#36532=CARTESIAN_POINT('Ctrl Pts',(16.1966247061302,45.2195017361659,12.4426165722584));
#36533=CARTESIAN_POINT('Ctrl Pts',(8.33804799799026,44.9334840522339,18.6447395966312));
#36534=CARTESIAN_POINT('Ctrl Pts',(-1.52381318889717,44.6474663683021,20.3673108781014));
#36535=CARTESIAN_POINT('Ctrl Pts',(-11.0195657480682,44.3614486843702,17.1964685259715));
#36536=CARTESIAN_POINT('Ctrl Pts',(-17.8677771767197,44.0754310004384,9.89403344465002));
#36537=CARTESIAN_POINT('Ctrl Pts',(-20.4231084620833,43.7894133165064,0.21447560816814));
#36538=CARTESIAN_POINT('Ctrl Pts',(-18.071620286179,43.5033956325746,-9.51661175381702));
#36539=CARTESIAN_POINT('Ctrl Pts',(-11.3782769866108,43.2173779486426,-16.9612550200911));
#36540=CARTESIAN_POINT('Ctrl Pts',(-1.9512092367546,42.9313602647108,-20.3308175328751));
#36541=CARTESIAN_POINT('Ctrl Pts',(7.94465254970708,42.6453425807789,-18.8157342377349));
#36542=CARTESIAN_POINT('Ctrl Pts',(15.9317463434604,42.359324896847,-12.7800163336468));
#36543=CARTESIAN_POINT('Ctrl Pts',(20.0911072945169,42.0733072129151,-3.67379459426543));
#36544=CARTESIAN_POINT('Ctrl Pts',(19.4234147901971,41.7872895289832,6.31508645456209));
#36545=CARTESIAN_POINT('Ctrl Pts',(14.0890874357509,41.5012718450514,14.7867161421463));
#36546=CARTESIAN_POINT('Ctrl Pts',(5.36974116756858,41.2152541611194,19.7057158924501));
#36547=CARTESIAN_POINT('Ctrl Pts',(-4.63972949631883,40.9292364771876,19.8902556354018));
#36548=CARTESIAN_POINT('Ctrl Pts',(-13.5344670611836,40.6432187932557,15.2959981828706));
#36549=CARTESIAN_POINT('Ctrl Pts',(-19.1774378101796,40.3572011093238,7.02675160207981));
#36550=CARTESIAN_POINT('Ctrl Pts',(-20.2128716977236,40.0711834253919,-2.93072973370433));
#36551=CARTESIAN_POINT('Ctrl Pts',(-16.391997232456,39.78516574146,-12.1840791926085));
#36552=CARTESIAN_POINT('Ctrl Pts',(-8.63281087021374,39.4991480575282,-18.5101036064048));
#36553=CARTESIAN_POINT('Ctrl Pts',(1.20047917033355,39.2131303735962,-20.388923679344));
#36554=CARTESIAN_POINT('Ctrl Pts',(10.7453442354663,38.9271126896644,-17.3691374656916));
#36555=CARTESIAN_POINT('Ctrl Pts',(17.7085521395347,38.6410950057324,-10.1762733926574));
#36556=CARTESIAN_POINT('Ctrl Pts',(20.417135022562,38.3550773218006,-0.538476100078764));
#36557=CARTESIAN_POINT('Ctrl Pts',(18.2203336122712,38.0690596378687,9.22869449600101));
#36558=CARTESIAN_POINT('Ctrl Pts',(11.6459474807784,37.7830419539368,16.7785954808624));
#36559=CARTESIAN_POINT('Ctrl Pts',(2.27352686579039,37.4970242700049,20.2973011664126));
#36560=CARTESIAN_POINT('Ctrl Pts',(-7.64512724273414,37.211006586073,18.9394136253598));
#36561=CARTESIAN_POINT('Ctrl Pts',(-15.7269767710525,36.9249889021412,13.0311764889123));
#36562=CARTESIAN_POINT('Ctrl Pts',(-20.0302910299972,36.6389712182093,3.99209222467112));
#36563=CARTESIAN_POINT('Ctrl Pts',(-19.5211634351657,36.3529535342774,-6.00612496078596));
#36564=CARTESIAN_POINT('Ctrl Pts',(-14.3219160862035,36.0669358503455,-14.5613213338043));
#36565=CARTESIAN_POINT('Ctrl Pts',(-5.68171080823791,35.7809181664136,-19.6180406952307));
#36566=CARTESIAN_POINT('Ctrl Pts',(4.32357209120954,35.4949004824817,-19.9613647896459));
#36567=CARTESIAN_POINT('Ctrl Pts',(13.2900813861324,35.2088827985499,-15.5088070217271));
#36568=CARTESIAN_POINT('Ctrl Pts',(19.0635393648486,34.922865114618,-7.33013127236921));
#36569=CARTESIAN_POINT('Ctrl Pts',(20.2568258479795,34.6368474306861,2.60966912218976));
#36570=CARTESIAN_POINT('Ctrl Pts',(16.5832429750661,34.3508297467542,11.9224742206728));
#36571=CARTESIAN_POINT('Ctrl Pts',(8.92540115930387,34.0648120628223,18.3708087469579));
#36572=CARTESIAN_POINT('Ctrl Pts',(-0.876844177234845,33.7787943788904,
20.4054022090749));
#36573=CARTESIAN_POINT('Ctrl Pts',(-10.4684152624767,33.4927766949586,17.5374371860823));
#36574=CARTESIAN_POINT('Ctrl Pts',(-17.5448741099442,33.2067590110266,10.4559451272518));
#36575=CARTESIAN_POINT('Ctrl Pts',(-20.4060120284528,32.9207413270948,0.862353953033173));
#36576=CARTESIAN_POINT('Ctrl Pts',(-18.3644797802715,32.6347236431628,-8.93847982641409));
#36577=CARTESIAN_POINT('Ctrl Pts',(-11.9106471574553,32.348705959231,-16.5916606313761));
#36578=CARTESIAN_POINT('Ctrl Pts',(-2.59535027396708,32.0626882752991,-20.2587781109716));
#36579=CARTESIAN_POINT('Ctrl Pts',(7.34383368403819,31.7766705913672,-19.058119538942));
#36580=CARTESIAN_POINT('Ctrl Pts',(15.5179317080661,31.4906529074353,-13.2794700414826));
#36581=CARTESIAN_POINT('Ctrl Pts',(19.9651134630054,31.2046352235034,-4.30852186342688));
#36582=CARTESIAN_POINT('Ctrl Pts',(19.7294718512972,31.0139567675488,2.35937317582622));
#36583=CARTESIAN_POINT('Ctrl Pts',(18.8270212698782,30.9186175395716,5.46712367049435));
#36584=CARTESIAN_POINT('Ctrl Pts',(4.60923255731251,52.3132679336935,19.3106575373144));
#36585=CARTESIAN_POINT('Ctrl Pts',(1.42140909460986,52.2179287057162,20.0715544494397));
#36586=CARTESIAN_POINT('Ctrl Pts',(-5.33422871709462,52.0272502497616,19.9837682570995));
#36587=CARTESIAN_POINT('Ctrl Pts',(-14.1909763261272,51.7412325658298,15.0468197581863));
#36588=CARTESIAN_POINT('Ctrl Pts',(-19.6361762962204,51.4552148818979,6.49620275584759));
#36589=CARTESIAN_POINT('Ctrl Pts',(-20.3646244914297,51.169197197966,-3.61587899466143));
#36590=CARTESIAN_POINT('Ctrl Pts',(-16.1998053949433,50.8831795140341,-12.8588687459663));
#36591=CARTESIAN_POINT('Ctrl Pts',(-8.14309981870949,50.5971618301022,-19.012583483815));
#36592=CARTESIAN_POINT('Ctrl Pts',(1.87017738018346,50.3111441461704,-20.5982819730884));
#36593=CARTESIAN_POINT('Ctrl Pts',(11.4340664992166,50.0251264622384,-17.2351176851857));
#36594=CARTESIAN_POINT('Ctrl Pts',(18.2508586308826,49.7391087783066,-9.73105307981533));
#36595=CARTESIAN_POINT('Ctrl Pts',(20.6827164568402,49.4530910943746,0.110965989105271));
#36596=CARTESIAN_POINT('Ctrl Pts',(18.1453897302164,49.1670734104428,9.9263300366759));
#36597=CARTESIAN_POINT('Ctrl Pts',(11.2484802294543,48.8810557265108,17.356809069518));
#36598=CARTESIAN_POINT('Ctrl Pts',(1.64903298565068,48.595038042579,20.617173612469));
#36599=CARTESIAN_POINT('Ctrl Pts',(-8.34660895671389,48.3090203586471,18.924092262145));
#36600=CARTESIAN_POINT('Ctrl Pts',(-16.3369090857883,48.0230026747153,12.684342741761));
#36601=CARTESIAN_POINT('Ctrl Pts',(-20.4021329447687,47.7369849907833,3.39707557978788));
#36602=CARTESIAN_POINT('Ctrl Pts',(-19.5655767587977,47.4509673068515,-6.706366790627));
#36603=CARTESIAN_POINT('Ctrl Pts',(-14.028230204773,47.1649496229196,-15.1985495301968));
#36604=CARTESIAN_POINT('Ctrl Pts',(-5.12048615526843,46.8789319389877,-20.0391559586575));
#36605=CARTESIAN_POINT('Ctrl Pts',(5.01749671154811,46.5929142550558,-20.0651906774713));
#36606=CARTESIAN_POINT('Ctrl Pts',(13.9499848125809,46.3068965711239,-15.2703986154856));
#36607=CARTESIAN_POINT('Ctrl Pts',(19.5308745430877,46.020878887192,-6.80676793416394));
#36608=CARTESIAN_POINT('Ctrl Pts',(20.4193113376518,45.7348612032601,3.2922446214464));
#36609=CARTESIAN_POINT('Ctrl Pts',(16.4018409602723,45.4488435193283,12.600268380043));
#36610=CARTESIAN_POINT('Ctrl Pts',(8.44369364999015,45.1628258353963,18.8809742250915));
#36611=CARTESIAN_POINT('Ctrl Pts',(-1.54312037421536,44.8768081514645,20.6253710185031));
#36612=CARTESIAN_POINT('Ctrl Pts',(-11.1591870609201,44.5907904675326,17.4143531111663));
#36613=CARTESIAN_POINT('Ctrl Pts',(-18.094167450551,44.3047727836007,10.0193939144315));
#36614=CARTESIAN_POINT('Ctrl Pts',(-20.6818755751639,44.0187550996688,0.217193080586861));
#36615=CARTESIAN_POINT('Ctrl Pts',(-18.3005933153748,43.7327374157369,-9.63719017381711));
#36616=CARTESIAN_POINT('Ctrl Pts',(-11.5224432820172,43.446719731805,-17.1761593772771));
#36617=CARTESIAN_POINT('Ctrl Pts',(-1.97593166243974,43.1607020478732,-20.5884152912833));
#36618=CARTESIAN_POINT('Ctrl Pts',(8.04531375946063,42.8746843639413,-19.0541354212884));
#36619=CARTESIAN_POINT('Ctrl Pts',(16.1336065066815,42.5886666800094,-12.9419431009617));
#36620=CARTESIAN_POINT('Ctrl Pts',(20.345667849922,42.3026489960775,-3.72034271023788));
#36621=CARTESIAN_POINT('Ctrl Pts',(19.6695154746628,42.0166313121456,6.3951005569079));
#36622=CARTESIAN_POINT('Ctrl Pts',(14.2676005395942,41.7306136282138,14.9740684178862));
#36623=CARTESIAN_POINT('Ctrl Pts',(5.43777745217748,41.4445959442818,19.955393419363));
#36624=CARTESIAN_POINT('Ctrl Pts',(-4.69851630683148,41.15857826035,20.1422713380444));
#36625=CARTESIAN_POINT('Ctrl Pts',(-13.7059529530113,40.8725605764181,15.4898032198865));
#36626=CARTESIAN_POINT('Ctrl Pts',(-19.4204218900834,40.5865428924862,7.11578272238087));
#36627=CARTESIAN_POINT('Ctrl Pts',(-20.4689750458506,40.3005252085543,-2.96786298762703));
#36628=CARTESIAN_POINT('Ctrl Pts',(-16.5996889170668,40.0145075246224,-12.3384552516729));
#36629=CARTESIAN_POINT('Ctrl Pts',(-8.74219125913972,39.7284898406906,-18.7446323551485));
#36630=CARTESIAN_POINT('Ctrl Pts',(1.21568961343509,39.4424721567586,-20.6472576606339));
#36631=CARTESIAN_POINT('Ctrl Pts',(10.881491076778,39.1564544728268,-17.5892098198619));
#36632=CARTESIAN_POINT('Ctrl Pts',(17.9329249828016,38.8704367888948,-10.3052099300404));
#36633=CARTESIAN_POINT('Ctrl Pts',(20.6758264503142,38.584419104963,-0.545298759137919));
#36634=CARTESIAN_POINT('Ctrl Pts',(18.451190885391,38.2984014210311,9.34562491513086));
#36635=CARTESIAN_POINT('Ctrl Pts',(11.793505244297,38.0123837370992,16.9911854850659));
#36636=CARTESIAN_POINT('Ctrl Pts',(2.30233315571101,37.7263660531673,20.5544742621044));
#36637=CARTESIAN_POINT('Ctrl Pts',(-7.74199337401609,37.4403483692355,19.1793818650155));
#36638=CARTESIAN_POINT('Ctrl Pts',(-15.9262424403617,37.1543306853035,13.1962855333568));
#36639=CARTESIAN_POINT('Ctrl Pts',(-20.2840810244325,36.8683130013717,4.04267326999561));
#36640=CARTESIAN_POINT('Ctrl Pts',(-19.7685026253582,36.5822953174397,-6.08222442473971));
#36641=CARTESIAN_POINT('Ctrl Pts',(-14.5033792009913,36.2962776335079,-14.7458177885191));
#36642=CARTESIAN_POINT('Ctrl Pts',(-5.75369984528409,36.010259949576,-19.866607348141));
#36643=CARTESIAN_POINT('Ctrl Pts',(4.37835309025404,35.7242422656441,-20.2142814714714));
#36644=CARTESIAN_POINT('Ctrl Pts',(13.4584708340718,35.4382245817122,-15.7053084043649));
#36645=CARTESIAN_POINT('Ctrl Pts',(19.3050803194561,35.1522068977803,-7.42300632370911));
#36646=CARTESIAN_POINT('Ctrl Pts',(20.5134861022172,34.8661892138485,2.64273447182919));
#36647=CARTESIAN_POINT('Ctrl Pts',(16.7933578156689,34.5801715299166,12.073535597456));
#36648=CARTESIAN_POINT('Ctrl Pts',(9.03848873156375,34.2941538459847,18.6035727189121));
#36649=CARTESIAN_POINT('Ctrl Pts',(-0.887954012161699,34.0081361620528,
20.6639447143345));
#36650=CARTESIAN_POINT('Ctrl Pts',(-10.6010534327751,33.7221184781209,17.7596424773162));
#36651=CARTESIAN_POINT('Ctrl Pts',(-17.7671728923755,33.436100794189,10.5884241388012));
#36652=CARTESIAN_POINT('Ctrl Pts',(-20.6645629427746,33.1500831102571,0.873282348563049));
#36653=CARTESIAN_POINT('Ctrl Pts',(-18.5971625945114,32.8640654263253,-9.05173733709777));
#36654=CARTESIAN_POINT('Ctrl Pts',(-12.0615604165446,32.5780477423934,-16.801873722239));
#36655=CARTESIAN_POINT('Ctrl Pts',(-2.62823083291946,32.2920300584615,-20.5154798693539));
#36656=CARTESIAN_POINT('Ctrl Pts',(7.4368756648301,32.0060123745296,-19.2995582883958));
#36657=CARTESIAN_POINT('Ctrl Pts',(15.714562169654,31.7199946905976,-13.4477927460282));
#36658=CARTESIAN_POINT('Ctrl Pts',(20.2180489270461,31.4339770066659,-4.36296772201048));
#36659=CARTESIAN_POINT('Ctrl Pts',(19.9794957115804,31.2432985507112,2.38902761432437));
#36660=CARTESIAN_POINT('Ctrl Pts',(19.0655431230475,31.1479593227339,5.53638733417749));
#36661=CARTESIAN_POINT('Ctrl Pts',(4.64333233892574,52.6488033167397,19.453520627133));
#36662=CARTESIAN_POINT('Ctrl Pts',(1.43191255171456,52.5534640887624,20.2200497113865));
#36663=CARTESIAN_POINT('Ctrl Pts',(-5.3736849545451,52.3627856328078,20.1316112074426));
#36664=CARTESIAN_POINT('Ctrl Pts',(-14.2959676280389,52.0767679488759,15.1581397783133));
#36665=CARTESIAN_POINT('Ctrl Pts',(-19.7814470659129,51.790750264944,6.54426275331887));
#36666=CARTESIAN_POINT('Ctrl Pts',(-20.5152870813745,51.5047325810121,-3.64262988858884));
#36667=CARTESIAN_POINT('Ctrl Pts',(-16.3196544835113,51.2187148970802,-12.9540013917531));
#36668=CARTESIAN_POINT('Ctrl Pts',(-8.20334437990304,50.9326972131483,-19.1532424915399));
#36669=CARTESIAN_POINT('Ctrl Pts',(1.88401344989288,50.6466795292165,-20.7506723562449));
#36670=CARTESIAN_POINT('Ctrl Pts',(11.5186580425973,50.3606618452845,-17.3626266562233));
#36671=CARTESIAN_POINT('Ctrl Pts',(18.3858822998485,50.0746441613527,-9.80304543505084));
#36672=CARTESIAN_POINT('Ctrl Pts',(20.8357314738652,49.7886264774207,0.111786940575481));
#36673=CARTESIAN_POINT('Ctrl Pts',(18.2796330978527,49.502608793489,9.99976708628127));
#36674=CARTESIAN_POINT('Ctrl Pts',(11.331698818293,49.216591109557,17.4852183473434));
#36675=CARTESIAN_POINT('Ctrl Pts',(1.66123287578963,48.9305734256252,20.7697037433684));
#36676=CARTESIAN_POINT('Ctrl Pts',(-8.40835890365438,48.6445557416932,19.0640966260628));
#36677=CARTESIAN_POINT('Ctrl Pts',(-16.4577729308274,48.3585380577614,12.7781841429669));
#36678=CARTESIAN_POINT('Ctrl Pts',(-20.5530721606317,48.0725203738295,3.4222078502986));
#36679=CARTESIAN_POINT('Ctrl Pts',(-19.7103269579775,47.7865026898976,-6.75598188461189));
#36680=CARTESIAN_POINT('Ctrl Pts',(-14.1320139645819,47.5004850059657,-15.3109915553079));
#36681=CARTESIAN_POINT('Ctrl Pts',(-5.15836857499125,47.2144673220338,-20.1874097951999));
#36682=CARTESIAN_POINT('Ctrl Pts',(5.05461719399599,46.928449638102,-20.2136371242631));
#36683=CARTESIAN_POINT('Ctrl Pts',(14.0531896966847,46.64243195417,-15.3833721950568));
#36684=CARTESIAN_POINT('Ctrl Pts',(19.6753680081751,46.3564142702382,-6.85712581663851));
#36685=CARTESIAN_POINT('Ctrl Pts',(20.5703776426178,46.0703965863062,3.31660133072865));
#36686=CARTESIAN_POINT('Ctrl Pts',(16.5231851852312,45.7843789023745,12.6934877817289));
#36687=CARTESIAN_POINT('Ctrl Pts',(8.50616184878831,45.4983612184424,19.0206595926901));
#36688=CARTESIAN_POINT('Ctrl Pts',(-1.55453669914413,45.2123435345107,20.7779617957709));
#36689=CARTESIAN_POINT('Ctrl Pts',(-11.2417450437933,44.9263258505787,17.5431881112477));
#36690=CARTESIAN_POINT('Ctrl Pts',(-18.2280318582659,44.6403081666469,10.0935194709503));
#36691=CARTESIAN_POINT('Ctrl Pts',(-20.8348843848739,44.3542904827149,0.218799920093125));
#36692=CARTESIAN_POINT('Ctrl Pts',(-18.4359849044981,44.0682727987831,-9.70848810770543));
#36693=CARTESIAN_POINT('Ctrl Pts',(-11.6076887098374,43.7822551148512,-17.3032321706586));
#36694=CARTESIAN_POINT('Ctrl Pts',(-1.99055001514377,43.4962374309193,-20.7407326624078));
#36695=CARTESIAN_POINT('Ctrl Pts',(8.10483466111215,43.2102197469874,-19.1951018713702));
#36696=CARTESIAN_POINT('Ctrl Pts',(16.2529662774598,42.9242020630555,-13.0376902831752));
#36697=CARTESIAN_POINT('Ctrl Pts',(20.4961893250733,42.6381843791236,-3.74786657806784));
#36698=CARTESIAN_POINT('Ctrl Pts',(19.8150346341516,42.3521666951918,6.44241283865101));
#36699=CARTESIAN_POINT('Ctrl Pts',(14.3731552107868,42.0661490112599,15.0848496851271));
#36700=CARTESIAN_POINT('Ctrl Pts',(5.47800725882155,41.780131327328,20.1030275632439));
#36701=CARTESIAN_POINT('Ctrl Pts',(-4.73327690602851,41.4941136433961,20.2912880435695));
#36702=CARTESIAN_POINT('Ctrl Pts',(-13.8073524387427,41.2080959594642,15.6044000002753));
#36703=CARTESIAN_POINT('Ctrl Pts',(-19.5640982035139,40.9220782755323,7.16842676042032));
#36704=CARTESIAN_POINT('Ctrl Pts',(-20.6204087732399,40.6360605916004,-2.98981985423077));
#36705=CARTESIAN_POINT('Ctrl Pts',(-16.7224968622903,40.3500429076686,-12.4297377054744));
#36706=CARTESIAN_POINT('Ctrl Pts',(-8.80686780522739,40.0640252237367,-18.8833090372844));
#36707=CARTESIAN_POINT('Ctrl Pts',(1.22468353761052,39.7780075398047,-20.8000103598244));
#36708=CARTESIAN_POINT('Ctrl Pts',(10.9619946071022,39.4919898558729,-17.71933844618));
#36709=CARTESIAN_POINT('Ctrl Pts',(18.0655964852611,39.205972171941,-10.3814500127871));
#36710=CARTESIAN_POINT('Ctrl Pts',(20.8287905073425,38.9199544880091,-0.549332992579338));
#36711=CARTESIAN_POINT('Ctrl Pts',(18.5876966266059,38.6339368040772,9.41476578869777));
#36712=CARTESIAN_POINT('Ctrl Pts',(11.8807560447954,38.3479191201454,17.1168898031858));
#36713=CARTESIAN_POINT('Ctrl Pts',(2.31936629443307,38.0619014362134,20.7065405304496));
#36714=CARTESIAN_POINT('Ctrl Pts',(-7.79927024847662,37.7758837522816,19.3212749142897));
#36715=CARTESIAN_POINT('Ctrl Pts',(-16.0440680887234,37.4898660683496,13.2939143937014));
#36716=CARTESIAN_POINT('Ctrl Pts',(-20.4341468674588,37.2038483844178,4.07258180621913));
#36717=CARTESIAN_POINT('Ctrl Pts',(-19.914754112346,36.9178307004859,-6.12722198386726));
#36718=CARTESIAN_POINT('Ctrl Pts',(-14.6106782116652,36.631813016554,-14.8549104102657));
#36719=CARTESIAN_POINT('Ctrl Pts',(-5.79626691140908,36.3457953326221,-20.013584634125));
#36720=CARTESIAN_POINT('Ctrl Pts',(4.41074505554152,36.0597776486903,-20.3638309231293));
#36721=CARTESIAN_POINT('Ctrl Pts',(13.5580393956172,35.7737599647584,-15.8214995364263));
#36722=CARTESIAN_POINT('Ctrl Pts',(19.4479033121684,35.4877422808265,-7.47792326659462));
#36723=CARTESIAN_POINT('Ctrl Pts',(20.6652491313042,35.2017245968946,2.66228597187207));
#36724=CARTESIAN_POINT('Ctrl Pts',(16.9175985642936,34.9157069129627,12.1628581172432));
#36725=CARTESIAN_POINT('Ctrl Pts',(9.10535734652004,34.6296892290308,18.7412058193745));
#36726=CARTESIAN_POINT('Ctrl Pts',(-0.894523277608621,34.3436715450989,
20.8168208542254));
#36727=CARTESIAN_POINT('Ctrl Pts',(-10.6794822325778,34.057653861167,17.8910320269573));
#36728=CARTESIAN_POINT('Ctrl Pts',(-17.8986181156775,33.7716361772352,10.6667594448749));
#36729=CARTESIAN_POINT('Ctrl Pts',(-20.8174436915587,33.4856184933032,0.879743180928813));
#36730=CARTESIAN_POINT('Ctrl Pts',(-18.7347482217545,33.1996008093714,-9.11870418549036));
#36731=CARTESIAN_POINT('Ctrl Pts',(-12.1507944307111,32.9135831254395,-16.9261770409427));
#36732=CARTESIAN_POINT('Ctrl Pts',(-2.64767485883582,32.6275654415076,-20.6672585114316));
#36733=CARTESIAN_POINT('Ctrl Pts',(7.49189487208903,32.3415477575758,-19.442338702727));
#36734=CARTESIAN_POINT('Ctrl Pts',(15.8308224557999,32.0555300736438,-13.5472857921342));
#36735=CARTESIAN_POINT('Ctrl Pts',(20.3676247738314,31.769512389712,-4.3952384316145));
#36736=CARTESIAN_POINT('Ctrl Pts',(20.1273105017425,31.5788339337574,2.40668981240704));
#36737=CARTESIAN_POINT('Ctrl Pts',(19.2065928203126,31.4834947057801,5.57734634344297));
#36738=CARTESIAN_POINT('Ctrl Pts',(4.64333233892574,52.9868680783612,19.453520627133));
#36739=CARTESIAN_POINT('Ctrl Pts',(1.43216645743103,52.8915288503839,20.219989107003));
#36740=CARTESIAN_POINT('Ctrl Pts',(-5.37383257436395,52.7008503944293,20.1316093913839));
#36741=CARTESIAN_POINT('Ctrl Pts',(-14.2958777283883,52.4148327104975,15.1581103378228));
#36742=CARTESIAN_POINT('Ctrl Pts',(-19.7814585063189,52.1288150265655,6.54426003062301));
#36743=CARTESIAN_POINT('Ctrl Pts',(-20.5152439165291,51.8427973426337,-3.642628070496));
#36744=CARTESIAN_POINT('Ctrl Pts',(-16.3196433435216,51.5567796587018,-12.9539841016434));
#36745=CARTESIAN_POINT('Ctrl Pts',(-8.2033297903966,51.27076197477,-19.1532195708586));
#36746=CARTESIAN_POINT('Ctrl Pts',(1.88400888321105,50.984744290838,-20.7506464644501));
#36747=CARTESIAN_POINT('Ctrl Pts',(11.5186449807812,50.6987266069061,-17.362605439778));
#36748=CARTESIAN_POINT('Ctrl Pts',(18.385859092255,50.4127089229742,-9.80303327747567));
#36749=CARTESIAN_POINT('Ctrl Pts',(20.8357060942045,50.1266912390423,0.111786760853765));
#36750=CARTESIAN_POINT('Ctrl Pts',(18.2796104431111,49.8406735551105,9.99975479143606));
#36751=CARTESIAN_POINT('Ctrl Pts',(11.3316849326712,49.5546558711786,17.4851968016857));
#36752=CARTESIAN_POINT('Ctrl Pts',(1.66123079437997,49.2686381872467,20.7696781682973));
#36753=CARTESIAN_POINT('Ctrl Pts',(-8.40834853003687,48.9826205033148,19.0640731437277));
#36754=CARTESIAN_POINT('Ctrl Pts',(-16.4577526700083,48.6966028193829,12.7781684064437));
#36755=CARTESIAN_POINT('Ctrl Pts',(-20.5530468426451,48.4105851354511,3.4222036347818));
#36756=CARTESIAN_POINT('Ctrl Pts',(-19.7103026846019,48.1245674515191,-6.75597356348852));
#36757=CARTESIAN_POINT('Ctrl Pts',(-14.131996558219,47.8385497675873,-15.3109726981753));
#36758=CARTESIAN_POINT('Ctrl Pts',(-5.15836222240763,47.5525320836553,-20.1873849319314));
#36759=CARTESIAN_POINT('Ctrl Pts',(5.05461096891587,47.2665143997235,-20.2136122288173));
#36760=CARTESIAN_POINT('Ctrl Pts',(14.0531723883779,46.9804967157916,-15.3833532485917));
#36761=CARTESIAN_POINT('Ctrl Pts',(19.6753437757,46.6944790318597,-6.85711737128667));
#36762=CARTESIAN_POINT('Ctrl Pts',(20.5703523077272,46.4084613479278,3.31659724594668));
#36763=CARTESIAN_POINT('Ctrl Pts',(16.5231648349899,46.122443663996,12.6934721481933));
#36764=CARTESIAN_POINT('Ctrl Pts',(8.50615137243411,45.836425980064,19.0206361664971));
#36765=CARTESIAN_POINT('Ctrl Pts',(-1.55453478454372,45.5504082961322,20.7779362052502));
#36766=CARTESIAN_POINT('Ctrl Pts',(-11.2417311982555,45.2643906122003,17.5431665047348));
#36767=CARTESIAN_POINT('Ctrl Pts',(-18.2280094082854,44.9783729282684,10.0935070395859));
#36768=CARTESIAN_POINT('Ctrl Pts',(-20.8348587242475,44.6923552443365,0.218799650615206));
#36769=CARTESIAN_POINT('Ctrl Pts',(-18.4359621983996,44.4063375604046,-9.7084761505529));
#36770=CARTESIAN_POINT('Ctrl Pts',(-11.6076744135946,44.1203198764727,-17.3032108596796));
#36771=CARTESIAN_POINT('Ctrl Pts',(-1.99054756354567,43.8343021925409,-20.7407071177399));
#36772=CARTESIAN_POINT('Ctrl Pts',(8.10482467904866,43.548284508609,-19.1950782303297));
#36773=CARTESIAN_POINT('Ctrl Pts',(16.2529462600075,43.262266824677,-13.037674225716));
#36774=CARTESIAN_POINT('Ctrl Pts',(20.4961640815895,42.9762491407452,-3.74786196212644));
#36775=CARTESIAN_POINT('Ctrl Pts',(19.8150102295904,42.6902314568133,6.44240490405684));
#36776=CARTESIAN_POINT('Ctrl Pts',(14.3731375085443,42.4042137728815,15.0848311063488));
#36777=CARTESIAN_POINT('Ctrl Pts',(5.47800051200701,42.1181960889495,20.1030028039854));
#36778=CARTESIAN_POINT('Ctrl Pts',(-4.7332710764376,41.8321784050177,20.2912630524458));
#36779=CARTESIAN_POINT('Ctrl Pts',(-13.8073354333533,41.5461607210858,15.6043807816092));
#36780=CARTESIAN_POINT('Ctrl Pts',(-19.5640741080106,41.2601430371539,7.16841793165403));
#36781=CARTESIAN_POINT('Ctrl Pts',(-20.6203833767651,40.974125353222,-2.98981617191356));
#36782=CARTESIAN_POINT('Ctrl Pts',(-16.7224762665556,40.6881076692901,-12.4297223967809));
#36783=CARTESIAN_POINT('Ctrl Pts',(-8.80685695852706,40.4020899853582,-18.8832857802534));
#36784=CARTESIAN_POINT('Ctrl Pts',(1.22468202926784,40.1160723014263,-20.7999847421496));
#36785=CARTESIAN_POINT('Ctrl Pts',(10.9619811061078,39.8300546174945,-17.7193166227157));
#36786=CARTESIAN_POINT('Ctrl Pts',(18.0655742353405,39.5440369335625,-10.3814372268044));
#36787=CARTESIAN_POINT('Ctrl Pts',(20.8287648542201,39.2580192496307,-0.549332316006349));
#36788=CARTESIAN_POINT('Ctrl Pts',(18.5876737336586,38.9720015656988,9.4147541932903));
#36789=CARTESIAN_POINT('Ctrl Pts',(11.8807414122342,38.6859838817669,17.1168687217268));
#36790=CARTESIAN_POINT('Ctrl Pts',(2.3193634378658,38.399966197835,20.7065150278585));
#36791=CARTESIAN_POINT('Ctrl Pts',(-7.79926064276572,38.1139485139031,19.3212511179216));
#36792=CARTESIAN_POINT('Ctrl Pts',(-16.0440483285264,37.8279308299712,13.2938980205332));
#36793=CARTESIAN_POINT('Ctrl Pts',(-20.4341217004428,37.5419131460394,4.07257679062954));
#36794=CARTESIAN_POINT('Ctrl Pts',(-19.9147295848584,37.2558954621074,-6.12721443802131));
#36795=CARTESIAN_POINT('Ctrl Pts',(-14.6106602171049,36.9698777781756,-14.8548921135797));
#36796=CARTESIAN_POINT('Ctrl Pts',(-5.79625977218121,36.6838600942437,-20.013559987233));
#36797=CARTESIAN_POINT('Ctrl Pts',(4.41073962231023,36.3978424103118,-20.3638058382528));
#36798=CARTESIAN_POINT('Ctrl Pts',(13.5580226990369,36.1118247263799,-15.8214800591791));
#36799=CARTESIAN_POINT('Ctrl Pts',(19.4478793562769,35.825807042448,-7.47791403906704));
#36800=CARTESIAN_POINT('Ctrl Pts',(20.665223686585,35.5397893585161,2.66228265784318));
#36801=CARTESIAN_POINT('Ctrl Pts',(16.9175777143245,35.2537716745842,12.1628432073588));
#36802=CARTESIAN_POINT('Ctrl Pts',(9.10534616004098,34.9677539906524,18.7411825973328));
#36803=CARTESIAN_POINT('Ctrl Pts',(-0.894522231509686,34.6817363067204,
20.8167954954961));
#36804=CARTESIAN_POINT('Ctrl Pts',(-10.6794689684672,34.3957186227886,17.8910094335422));
#36805=CARTESIAN_POINT('Ctrl Pts',(-17.8985962932162,34.1097009388567,10.6667474228629));
#36806=CARTESIAN_POINT('Ctrl Pts',(-20.8174176094417,33.8236832549249,0.879739869917406));
#36807=CARTESIAN_POINT('Ctrl Pts',(-18.7347260323576,33.5376655709929,-9.11868850614119));
#36808=CARTESIAN_POINT('Ctrl Pts',(-12.1507776987356,33.2516478870611,-16.9261650789921));
#36809=CARTESIAN_POINT('Ctrl Pts',(-2.64767512734078,32.9656302031292,-20.6672153091488));
#36810=CARTESIAN_POINT('Ctrl Pts',(7.49189270503917,32.6796125191973,-19.4423502612674));
#36811=CARTESIAN_POINT('Ctrl Pts',(15.8307887083071,32.3935948352654,-13.547197419082));
#36812=CARTESIAN_POINT('Ctrl Pts',(20.3676300886108,32.1075771513335,-4.39538596690554));
#36813=CARTESIAN_POINT('Ctrl Pts',(20.1272377066867,31.9168986953789,2.40694049524253));
#36814=CARTESIAN_POINT('Ctrl Pts',(19.2065928203126,31.8215594674016,5.57734634344296));
#36815=CARTESIAN_POINT('Origin',(0.,25.4,0.));
#36816=CARTESIAN_POINT('',(0.,25.4,0.));
#36817=CARTESIAN_POINT('Origin',(4.92794753163523E-13,25.3999603687528,
-0.00908275515189239));
#36818=CARTESIAN_POINT('',(0.,25.4,0.));
#36819=CARTESIAN_POINT('Origin',(-50.5962340495975,-3.03576608295942E-15,
0.));
#36820=CARTESIAN_POINT('Origin',(0.,24.503,0.));
#36821=CARTESIAN_POINT('Origin',(-13.3704867365956,24.5029933582156,12.6397238160878));
#36822=CARTESIAN_POINT('Origin',(-12.6397240766168,24.502993827169,13.3704870087012));
#36823=CARTESIAN_POINT('Origin',(0.,24.503,0.));
#36824=CARTESIAN_POINT('Origin',(12.6397238160878,24.5029933582155,13.3704867365954));
#36825=CARTESIAN_POINT('Origin',(13.3704870087014,24.5029938271692,12.6397240766169));
#36826=CARTESIAN_POINT('Ctrl Pts',(-0.983917343911636,53.8215594083466,
18.9587762041367));
#36827=CARTESIAN_POINT('Ctrl Pts',(-2.81309747392872,53.8216601551727,18.86635120555));
#36828=CARTESIAN_POINT('Ctrl Pts',(-4.63114486841128,53.8215421215892,18.4932401472973));
#36829=CARTESIAN_POINT('Ctrl Pts',(-6.33774741258941,53.8215594674016,17.8264121329042));
#36830=CARTESIAN_POINT('Ctrl Pts',(-6.35481010207282,53.8215596408258,17.8197451562334));
#36831=CARTESIAN_POINT('Ctrl Pts',(-6.37187279155622,53.8215598142501,17.8130781795625));
#36832=CARTESIAN_POINT('Ctrl Pts',(-6.38893548103963,53.8215599876743,17.8064112028917));
#36833=CARTESIAN_POINT('Ctrl Pts',(-0.984188715674172,53.8215594280316,
18.9640056433283));
#36834=CARTESIAN_POINT('Ctrl Pts',(-2.81387144233764,53.8216265925823,18.870721491939));
#36835=CARTESIAN_POINT('Ctrl Pts',(-4.63221551518186,53.8215479035267,18.4967871421638));
#36836=CARTESIAN_POINT('Ctrl Pts',(-6.33866016817603,53.8215594674016,17.82873469157));
#36837=CARTESIAN_POINT('Ctrl Pts',(-6.35572127905623,53.8215595830178,17.8220554729306));
#36838=CARTESIAN_POINT('Ctrl Pts',(-6.37278238993643,53.8215596986339,17.8153762542912));
#36839=CARTESIAN_POINT('Ctrl Pts',(-6.38984350081663,53.8215598142501,17.8086970356518));
#36840=CARTESIAN_POINT('Ctrl Pts',(-0.984460087436708,53.8215594477166,
18.9692350825199));
#36841=CARTESIAN_POINT('Ctrl Pts',(-2.81464541074657,53.821593029992,18.8750917783282));
#36842=CARTESIAN_POINT('Ctrl Pts',(-4.63328616195245,53.8215536854642,18.5003341370301));
#36843=CARTESIAN_POINT('Ctrl Pts',(-6.33957292376264,53.8215594674016,17.8310572502358));
#36844=CARTESIAN_POINT('Ctrl Pts',(-6.35663245603964,53.8215595252097,17.8243657896279));
#36845=CARTESIAN_POINT('Ctrl Pts',(-6.37369198831664,53.8215595830178,17.8176743290199));
#36846=CARTESIAN_POINT('Ctrl Pts',(-6.39075152059364,53.8215596408258,17.810982868412));
#36847=CARTESIAN_POINT('Ctrl Pts',(-0.984731459199245,53.8215594674016,
18.9744645217114));
#36848=CARTESIAN_POINT('Ctrl Pts',(-2.81541937915549,53.8215594674016,18.8794620647172));
#36849=CARTESIAN_POINT('Ctrl Pts',(-4.63435680872304,53.8215594674016,18.5038811318964));
#36850=CARTESIAN_POINT('Ctrl Pts',(-6.34048567934926,53.8215594674016,17.8333798089016));
#36851=CARTESIAN_POINT('Ctrl Pts',(-6.35754363302306,53.8215594674016,17.8266761063251));
#36852=CARTESIAN_POINT('Ctrl Pts',(-6.37460158669685,53.8215594674016,17.8199724037486));
#36853=CARTESIAN_POINT('Ctrl Pts',(-6.39165954037064,53.8215594674016,17.8132687011721));
#36854=CARTESIAN_POINT('Ctrl Pts',(-1.00023841705847,53.8215605922583,19.2732896183739));
#36855=CARTESIAN_POINT('Ctrl Pts',(-2.85964614537957,53.8196416050957,19.1291927155216));
#36856=CARTESIAN_POINT('Ctrl Pts',(-4.69553662418514,53.8218898638289,18.7065665528302));
#36857=CARTESIAN_POINT('Ctrl Pts',(-6.39264314144166,53.8215594674016,17.9660974469474));
#36858=CARTESIAN_POINT('Ctrl Pts',(-6.40961088921808,53.8215561640832,17.9586942033106));
#36859=CARTESIAN_POINT('Ctrl Pts',(-6.4265786369945,53.8215528607648,17.9512909596738));
#36860=CARTESIAN_POINT('Ctrl Pts',(-6.44354638477092,53.8215495574463,17.943887716037));
#36861=CARTESIAN_POINT('Ctrl Pts',(-1.02708684252678,53.5703296101321,19.790664434002));
#36862=CARTESIAN_POINT('Ctrl Pts',(-2.93614219586827,53.6536954468889,19.5682090014751));
#36863=CARTESIAN_POINT('Ctrl Pts',(-4.80237876388022,53.714371834183,19.0606295355923));
#36864=CARTESIAN_POINT('Ctrl Pts',(-6.48387777374608,53.7673045129542,18.1982491740764));
#36865=CARTESIAN_POINT('Ctrl Pts',(-6.50068947695716,53.7678337362725,18.1896270561876));
#36866=CARTESIAN_POINT('Ctrl Pts',(-6.51750118016824,53.7683629595907,18.1810049382989));
#36867=CARTESIAN_POINT('Ctrl Pts',(-6.53431288337932,53.7688921829091,18.1723828204102));
#36868=CARTESIAN_POINT('Ctrl Pts',(-1.03655875240916,53.0457230417084,19.9731924365908));
#36869=CARTESIAN_POINT('Ctrl Pts',(-2.96823593950104,53.2556402048732,19.8175716576615));
#36870=CARTESIAN_POINT('Ctrl Pts',(-4.87907780876756,53.4456980697766,19.3251227409833));
#36871=CARTESIAN_POINT('Ctrl Pts',(-6.56079933284877,53.6269368553889,18.3939804698366));
#36872=CARTESIAN_POINT('Ctrl Pts',(-6.57761326076706,53.6287488889709,18.3846708672629));
#36873=CARTESIAN_POINT('Ctrl Pts',(-6.59442718868533,53.630560922553,18.3753612646893));
#36874=CARTESIAN_POINT('Ctrl Pts',(-6.6112411166036,53.632372956135,18.3660516621157));
#36875=CARTESIAN_POINT('Ctrl Pts',(-1.03655508115609,52.8212472756079,19.9731207284672));
#36876=CARTESIAN_POINT('Ctrl Pts',(-2.97100889455477,53.0655513347489,19.8727999028427));
#36877=CARTESIAN_POINT('Ctrl Pts',(-4.90310841603417,53.3098531315858,19.41208975897));
#36878=CARTESIAN_POINT('Ctrl Pts',(-6.58946279967595,53.5541179376705,18.4669162965217));
#36879=CARTESIAN_POINT('Ctrl Pts',(-6.60632304713381,53.556560108258,18.4574664094622));
#36880=CARTESIAN_POINT('Ctrl Pts',(-6.62318329459167,53.5590022788455,18.4480165224029));
#36881=CARTESIAN_POINT('Ctrl Pts',(-6.64004354204953,53.561444449433,18.4385666353435));
#36882=CARTESIAN_POINT('Ctrl Pts',(-1.00783889981245,53.7247308661819,19.3985062521091));
#36883=CARTESIAN_POINT('Ctrl Pts',(-1.00798412538568,53.7234119552866,19.401301235574));
#36884=CARTESIAN_POINT('Ctrl Pts',(-1.00812903474224,53.7220806222525,19.40409013234));
#36885=CARTESIAN_POINT('Ctrl Pts',(-1.0082736214849,53.7207369355245,19.406872820622));
#36886=CARTESIAN_POINT('Ctrl Pts',(-1.01102892925625,53.6951310575863,19.4599009372244));
#36887=CARTESIAN_POINT('Ctrl Pts',(-1.01367350038591,53.66497979793,19.5107990144744));
#36888=CARTESIAN_POINT('Ctrl Pts',(-1.01616462027528,53.6306627051919,19.558748302431));
#36889=CARTESIAN_POINT('Ctrl Pts',(-1.01755605283655,53.6114946513187,19.5855307149665));
#36890=CARTESIAN_POINT('Ctrl Pts',(-1.0188994030492,53.5910292912947,19.6113888709652));
#36891=CARTESIAN_POINT('Ctrl Pts',(-1.02018687050892,53.5693407833602,19.6361716077813));
#36892=CARTESIAN_POINT('Ctrl Pts',(-1.02149473351498,53.5473086947277,19.6613469428361));
#36893=CARTESIAN_POINT('Ctrl Pts',(-1.02274514487675,53.5240112581953,19.6854165631735));
#36894=CARTESIAN_POINT('Ctrl Pts',(-1.0239302313116,53.4995203489803,19.7082278518898));
#36895=CARTESIAN_POINT('Ctrl Pts',(-1.02469595351711,53.4836959901258,19.7229669542814));
#36896=CARTESIAN_POINT('Ctrl Pts',(-1.02543438842314,53.4673735407514,19.7371804343611));
#36897=CARTESIAN_POINT('Ctrl Pts',(-1.0261432818117,53.450575131552,19.7508249585979));
#36898=CARTESIAN_POINT('Ctrl Pts',(-1.02621743534733,53.4488179400545,19.7522522391035));
#36899=CARTESIAN_POINT('Ctrl Pts',(-1.02629126556479,53.4470555428406,19.7536732929879));
#36900=CARTESIAN_POINT('Ctrl Pts',(-1.02636476982499,53.4452879669819,19.7550880699274));
#36901=CARTESIAN_POINT('Ctrl Pts',(-1.02636753446099,53.4452214850686,19.7551412823977));
#36902=CARTESIAN_POINT('Ctrl Pts',(-1.02637029863587,53.4451549958293,19.7551944859883));
#36903=CARTESIAN_POINT('Ctrl Pts',(-1.02637306234958,53.4450884992669,19.755247680698));
#36904=CARTESIAN_POINT('Ctrl Pts',(-1.02832874650638,53.3980335988156,19.7928898035961));
#36905=CARTESIAN_POINT('Ctrl Pts',(-1.0300502100715,53.3473865068512,19.8260237271962));
#36906=CARTESIAN_POINT('Ctrl Pts',(-1.03152158275224,53.2941793019976,19.8543446367041));
#36907=CARTESIAN_POINT('Ctrl Pts',(-1.03234670020279,53.2643417266544,19.8702264570996));
#36908=CARTESIAN_POINT('Ctrl Pts',(-1.03309337280032,53.2336933195105,19.8845982420213));
#36909=CARTESIAN_POINT('Ctrl Pts',(-1.0337589438004,53.2024102182406,19.897408652251));
#36910=CARTESIAN_POINT('Ctrl Pts',(-1.03411499262309,53.1856752472518,19.9042616123107));
#36911=CARTESIAN_POINT('Ctrl Pts',(-1.03444782144772,53.1687591356694,19.9106675538876));
#36912=CARTESIAN_POINT('Ctrl Pts',(-1.03475703184747,53.1516883538115,19.9166188769315));
#36913=CARTESIAN_POINT('Ctrl Pts',(-1.03571600946053,53.0987454461581,19.9350761654697));
#36914=CARTESIAN_POINT('Ctrl Pts',(-1.03644845356204,53.0442911539057,19.949173465159));
#36915=CARTESIAN_POINT('Ctrl Pts',(-1.03694180569443,52.9890346299464,19.95866974182));
#36916=CARTESIAN_POINT('Ctrl Pts',(-1.03743515782683,52.9337781059872,19.968166018481));
#36917=CARTESIAN_POINT('Ctrl Pts',(-1.03768948592624,52.8777175033434,19.9730618717012));
#36918=CARTESIAN_POINT('Ctrl Pts',(-1.03768948592624,52.8215594674016,19.9730618717012));
#36919=CARTESIAN_POINT('Ctrl Pts',(4.37474049324087,53.8215594674016,18.4173494588335));
#36920=CARTESIAN_POINT('Ctrl Pts',(2.63360970890874,53.8215594674016,18.8898055991172));
#36921=CARTESIAN_POINT('Ctrl Pts',(0.815321333311385,53.8215594674016,19.0680391214668));
#36922=CARTESIAN_POINT('Ctrl Pts',(-0.986338253908542,53.8215594674016,
18.9743810658411));
#36923=CARTESIAN_POINT('Ctrl Pts',(4.43400395873313,53.821559568189,18.635750981412));
#36924=CARTESIAN_POINT('Ctrl Pts',(2.65870565188299,53.8209117697539,19.0835480863275));
#36925=CARTESIAN_POINT('Ctrl Pts',(0.821639793907497,53.8216531494059,19.2410420844435));
#36926=CARTESIAN_POINT('Ctrl Pts',(-0.994104321883533,53.8215594396905,
19.1237722309232));
#36927=CARTESIAN_POINT('Ctrl Pts',(4.55237811683861,53.661681371715,19.0719909055168));
#36928=CARTESIAN_POINT('Ctrl Pts',(2.70847263888573,53.7102943569417,19.4699299385019));
#36929=CARTESIAN_POINT('Ctrl Pts',(0.834291335699594,53.7320162955154,19.5871021946956));
#36930=CARTESIAN_POINT('Ctrl Pts',(-1.00963297186139,53.7532683133515,19.4224873653244));
#36931=CARTESIAN_POINT('Ctrl Pts',(4.6428224462562,53.100898979106,19.405302103945));
#36932=CARTESIAN_POINT('Ctrl Pts',(2.76698447544683,53.291723253843,19.840372142687));
#36933=CARTESIAN_POINT('Ctrl Pts',(0.849503794168008,53.3927652527911,19.9439577622232));
#36934=CARTESIAN_POINT('Ctrl Pts',(-1.02675111495968,53.4902427089539,19.7517786827216));
#36935=CARTESIAN_POINT('Ctrl Pts',(4.63614665437085,52.5167052062703,19.3807000630861));
#36936=CARTESIAN_POINT('Ctrl Pts',(2.80043980590748,52.7929001654153,19.9521612237163));
#36937=CARTESIAN_POINT('Ctrl Pts',(0.860024990875803,52.9783017105335,20.1026255116525));
#36938=CARTESIAN_POINT('Ctrl Pts',(-1.03626869573423,53.1580995375479,19.9348626122944));
#36939=CARTESIAN_POINT('Ctrl Pts',(4.58822554755243,52.2180094233604,19.2040981210076));
#36940=CARTESIAN_POINT('Ctrl Pts',(2.80474440787641,52.4836427783273,19.8861924316916));
#36941=CARTESIAN_POINT('Ctrl Pts',(0.864132932496721,52.7105561732007,20.0990000128433));
#36942=CARTESIAN_POINT('Ctrl Pts',(-1.03825303508877,52.9337693751762,19.9730341076468));
#36943=CARTESIAN_POINT('Ctrl Pts',(4.55616361523251,52.100400431461,19.0859414838758));
#36944=CARTESIAN_POINT('Ctrl Pts',(2.80204642491005,52.3407287341881,19.8211385979099));
#36945=CARTESIAN_POINT('Ctrl Pts',(0.865527014409824,52.5811280778001,20.0719915557962));
#36946=CARTESIAN_POINT('Ctrl Pts',(-1.03825295332053,52.8215467501733,19.973032589223));
#36947=CARTESIAN_POINT('Origin',(0.,25.4,0.));
#36948=CARTESIAN_POINT('Origin',(-4.92794753163522E-13,25.3999603687528,
0.00908275515189239));
#36949=CARTESIAN_POINT('Origin',(0.,24.003,0.));
#36950=CARTESIAN_POINT('Ctrl Pts',(0.640787600385775,31.610396531131,17.7946530001662));
#36951=CARTESIAN_POINT('Ctrl Pts',(0.604266140049929,29.5180834697862,25.8050288837524));
#36952=CARTESIAN_POINT('Ctrl Pts',(0.508000000000498,24.0030000000004,46.904547302857));
#36953=CARTESIAN_POINT('Ctrl Pts',(32.8073132214929,24.0029999999998,33.5257337111776));
#36954=CARTESIAN_POINT('Ctrl Pts',(17.8196302062895,29.5180834774572,18.6741915770195));
#36955=CARTESIAN_POINT('Ctrl Pts',(12.1296145477403,31.6103965311345,13.0358250628058));
#36956=CARTESIAN_POINT('Origin',(0.,24.0029999999999,0.));
#36957=CARTESIAN_POINT('Ctrl Pts',(13.035825062812,31.6103965311303,12.1296145477459));
#36958=CARTESIAN_POINT('Ctrl Pts',(18.6741916090188,29.5180834655801,17.8196302385811));
#36959=CARTESIAN_POINT('Ctrl Pts',(33.5257337111787,24.0030000000007,32.8073132214923));
#36960=CARTESIAN_POINT('Ctrl Pts',(46.9045473028571,24.0030000000008,0.508000000000015));
#36961=CARTESIAN_POINT('Ctrl Pts',(25.8050289055808,29.5180834640833,0.604266139950114));
#36962=CARTESIAN_POINT('Ctrl Pts',(17.7946530001571,31.6103965311324,0.640787600385613));
#36963=CARTESIAN_POINT('Origin',(0.,24.003,0.));
#36964=CARTESIAN_POINT('Ctrl Pts',(-17.7946530001571,31.6103965311324,0.640787600385613));
#36965=CARTESIAN_POINT('Ctrl Pts',(-25.8050289055817,29.5180834640831,0.604266139950109));
#36966=CARTESIAN_POINT('Ctrl Pts',(-46.9045473028571,24.0030000000008,0.508000000000014));
#36967=CARTESIAN_POINT('Ctrl Pts',(-33.5257337111777,24.0029999999998,32.8073132214928));
#36968=CARTESIAN_POINT('Ctrl Pts',(-18.6741915772325,29.5180834773782,17.8196302065044));
#36969=CARTESIAN_POINT('Ctrl Pts',(-13.035825062812,31.6103965311322,12.1296145477464));
#36970=CARTESIAN_POINT('Origin',(6.41534613046045E-32,24.003,6.41534613046045E-32));
#36971=CARTESIAN_POINT('Ctrl Pts',(-12.1296145477401,31.6103965311352,13.0358250628062));
#36972=CARTESIAN_POINT('Ctrl Pts',(-17.8196301943044,29.5180834818652,18.6741915651439));
#36973=CARTESIAN_POINT('Ctrl Pts',(-32.8073132214921,24.0029999999995,33.5257337111782));
#36974=CARTESIAN_POINT('Ctrl Pts',(-0.507999999999526,24.003000000001,46.9045473028571));
#36975=CARTESIAN_POINT('Ctrl Pts',(-0.604266139913144,29.5180834619809,
25.8050289136281));
#36976=CARTESIAN_POINT('Ctrl Pts',(-0.64078760038538,31.6103965311297,17.794653000166));
#36977=CARTESIAN_POINT('Origin',(-0.507999999999873,24.003,12.0834914840588));
#36978=CARTESIAN_POINT('Origin',(0.508000000000127,24.003,12.0834914840588));
#36979=CARTESIAN_POINT('Origin',(8.18510852394526,24.003,8.90352901363056));
#36980=CARTESIAN_POINT('Origin',(8.90352901363077,24.003,8.18510852394503));
#36981=CARTESIAN_POINT('Origin',(12.0834914840588,24.003,0.508));
#36982=CARTESIAN_POINT('Origin',(-12.0834914840588,24.003,0.508));
#36983=CARTESIAN_POINT('Origin',(-8.90352901363059,24.003,8.18510852394521));
#36984=CARTESIAN_POINT('Origin',(-8.18510852394505,24.003,8.90352901363075));
#36985=CARTESIAN_POINT('Ctrl Pts',(0.23891054968873,24.4477172244431,-51.6070591267104));
#36986=CARTESIAN_POINT('Ctrl Pts',(0.238807034050054,25.1796021804932,-51.5878942964984));
#36987=CARTESIAN_POINT('Ctrl Pts',(0.235417357844713,25.1780828982338,-50.8557679284816));
#36988=CARTESIAN_POINT('Ctrl Pts',(-3.23871172896248,24.4476477514484,-51.6232157559854));
#36989=CARTESIAN_POINT('Ctrl Pts',(-3.23730620720567,25.1795317055607,-51.6040436241936));
#36990=CARTESIAN_POINT('Ctrl Pts',(-3.19135744547176,25.1780134318621,-50.8716883521018));
#36991=CARTESIAN_POINT('Ctrl Pts',(-6.71777630005011,24.4490955232028,-51.2865221773452));
#36992=CARTESIAN_POINT('Ctrl Pts',(-6.71496136239655,25.1810003807347,-51.2674967728322));
#36993=CARTESIAN_POINT('Ctrl Pts',(-6.61955280186293,25.1794610654279,-50.5399171789258));
#36994=CARTESIAN_POINT('Ctrl Pts',(-13.4596350018501,24.4548981280893,-49.9370691264442));
#36995=CARTESIAN_POINT('Ctrl Pts',(-13.4539182928935,25.1868864359943,-49.9187074721195));
#36996=CARTESIAN_POINT('Ctrl Pts',(-13.2628358071271,25.1852631187089,-49.2101925379197));
#36997=CARTESIAN_POINT('Ctrl Pts',(-16.7253489218398,24.4591854859989,-48.9400016879531));
#36998=CARTESIAN_POINT('Ctrl Pts',(-16.7183183313202,25.1912356889738,-48.9220763622604));
#36999=CARTESIAN_POINT('Ctrl Pts',(-16.4807993905486,25.189550067518,-48.2277021693405));
#37000=CARTESIAN_POINT('Ctrl Pts',(-22.9977274858548,24.4704331762115,-46.3242397932878));
#37001=CARTESIAN_POINT('Ctrl Pts',(-22.988068580853,25.2026452269028,-46.3075813765492));
#37002=CARTESIAN_POINT('Ctrl Pts',(-22.6614646404144,25.2007966881681,-45.6501821289368));
#37003=CARTESIAN_POINT('Ctrl Pts',(-26.0042332125215,24.4773932235444,-44.7056116084375));
#37004=CARTESIAN_POINT('Ctrl Pts',(-25.9933891628799,25.2097057919903,-44.6896533054218));
#37005=CARTESIAN_POINT('Ctrl Pts',(-25.6240088677321,25.2077560713483,-44.0552186129097));
#37006=CARTESIAN_POINT('Ctrl Pts',(-31.6412287282145,24.4937156803234,-40.9096612497097));
#37007=CARTESIAN_POINT('Ctrl Pts',(-31.6281273407731,25.2262633109883,-40.8954989952935));
#37008=CARTESIAN_POINT('Ctrl Pts',(-31.1785782850084,25.2240769753449,-40.3147655081073));
#37009=CARTESIAN_POINT('Ctrl Pts',(-34.2715756968917,24.5030776762052,-38.7324352481252));
#37010=CARTESIAN_POINT('Ctrl Pts',(-34.2574713318304,25.235760588195,-38.7191986582302));
#37011=CARTESIAN_POINT('Ctrl Pts',(-33.7704622906573,25.233438077805,-38.1693717990474));
#37012=CARTESIAN_POINT('Ctrl Pts',(-39.0539135461722,24.5238399676089,-33.9039549841942));
#37013=CARTESIAN_POINT('Ctrl Pts',(-39.0380285265674,25.2568222087299,-33.8929302152106));
#37014=CARTESIAN_POINT('Ctrl Pts',(-38.4828670231812,25.25419839296,-33.4114867398243));
#37015=CARTESIAN_POINT('Ctrl Pts',(-41.2057832588627,24.5352397370787,-31.2528230545482));
#37016=CARTESIAN_POINT('Ctrl Pts',(-41.1891189973931,25.268386820864,-31.2429005095256));
#37017=CARTESIAN_POINT('Ctrl Pts',(-40.6032683645967,25.2655970744325,-30.7991171361965));
#37018=CARTESIAN_POINT('Ctrl Pts',(-44.9474338966008,24.5596342247746,-25.5796360260568));
#37019=CARTESIAN_POINT('Ctrl Pts',(-44.9295347661565,25.293133473288,-25.5722079452551));
#37020=CARTESIAN_POINT('Ctrl Pts',(-44.2901992287422,25.2899892385751,-25.2088786224707));
#37021=CARTESIAN_POINT('Ctrl Pts',(-46.5371200195055,24.5726283249254,-22.5577246622046));
#37022=CARTESIAN_POINT('Ctrl Pts',(-46.5186930684102,25.306315625262,-22.5515195014195));
#37023=CARTESIAN_POINT('Ctrl Pts',(-45.8566358079418,25.3029820984215,-22.2311524521917));
#37024=CARTESIAN_POINT('Ctrl Pts',(-49.0925353920348,24.5997060807361,-16.2605126054846));
#37025=CARTESIAN_POINT('Ctrl Pts',(-49.0734491388898,25.3337848785299,-16.2569440426269));
#37026=CARTESIAN_POINT('Ctrl Pts',(-48.3746738850915,25.3300572730997,-16.0260169271429));
#37027=CARTESIAN_POINT('Ctrl Pts',(-50.058199893222,24.6137890503398,-12.9853714592071));
#37028=CARTESIAN_POINT('Ctrl Pts',(-50.0388503490967,25.3480718449069,-12.9830879399477));
#37029=CARTESIAN_POINT('Ctrl Pts',(-49.3262124431324,25.3441388982877,-12.7987656261774));
#37030=CARTESIAN_POINT('Ctrl Pts',(-51.327975232602,24.6424967688588,-6.30909052814041));
#37031=CARTESIAN_POINT('Ctrl Pts',(-51.3085339932866,25.3771953142314,-6.30945000112453));
#37032=CARTESIAN_POINT('Ctrl Pts',(-50.5774079638694,25.3728438780088,-6.22010855256473));
#37033=CARTESIAN_POINT('Ctrl Pts',(-51.6320542744346,24.6571206205877,-2.90815939479683));
#37034=CARTESIAN_POINT('Ctrl Pts',(-51.6126134139085,25.3920312031571,-2.90980887302522));
#37035=CARTESIAN_POINT('Ctrl Pts',(-50.8770347138643,25.3874663335218,-2.86890881887905));
#37036=CARTESIAN_POINT('Ctrl Pts',(-51.5994242662028,24.6717312761646,0.489703961489869));
#37037=CARTESIAN_POINT('Ctrl Pts',(-51.5802057862037,25.406851729788,0.486311784239353));
#37038=CARTESIAN_POINT('Ctrl Pts',(-50.8448755614103,25.4020756075392,0.479269956563999));
#37039=CARTESIAN_POINT('Ctrl Pts',(-0.238910549688772,24.4477172244431,
51.6070591267104));
#37040=CARTESIAN_POINT('Ctrl Pts',(-0.238807034050097,25.1796021804932,
51.5878942964985));
#37041=CARTESIAN_POINT('Ctrl Pts',(-0.235417357844755,25.1780828982337,
50.8557679284816));
#37042=CARTESIAN_POINT('Ctrl Pts',(3.23871172896245,24.4476477514484,51.6232157559854));
#37043=CARTESIAN_POINT('Ctrl Pts',(3.23730620720565,25.1795317055607,51.6040436241936));
#37044=CARTESIAN_POINT('Ctrl Pts',(3.19135744547173,25.1780134318621,50.8716883521019));
#37045=CARTESIAN_POINT('Ctrl Pts',(6.71777630005009,24.4490955232028,51.2865221773452));
#37046=CARTESIAN_POINT('Ctrl Pts',(6.71496136239654,25.1810003807347,51.2674967728322));
#37047=CARTESIAN_POINT('Ctrl Pts',(6.61955280186291,25.1794610654279,50.5399171789258));
#37048=CARTESIAN_POINT('Ctrl Pts',(13.4596350018501,24.4548981280893,49.9370691264442));
#37049=CARTESIAN_POINT('Ctrl Pts',(13.4539182928935,25.1868864359943,49.9187074721195));
#37050=CARTESIAN_POINT('Ctrl Pts',(13.2628358071271,25.1852631187089,49.2101925379198));
#37051=CARTESIAN_POINT('Ctrl Pts',(16.7253489218398,24.4591854859989,48.9400016879531));
#37052=CARTESIAN_POINT('Ctrl Pts',(16.7183183313202,25.1912356889738,48.9220763622604));
#37053=CARTESIAN_POINT('Ctrl Pts',(16.4807993905486,25.189550067518,48.2277021693405));
#37054=CARTESIAN_POINT('Ctrl Pts',(22.9977274858548,24.4704331762115,46.3242397932878));
#37055=CARTESIAN_POINT('Ctrl Pts',(22.988068580853,25.2026452269028,46.3075813765492));
#37056=CARTESIAN_POINT('Ctrl Pts',(22.6614646404144,25.2007966881681,45.6501821289368));
#37057=CARTESIAN_POINT('Ctrl Pts',(26.0042332125215,24.4773932235444,44.7056116084375));
#37058=CARTESIAN_POINT('Ctrl Pts',(25.9933891628799,25.2097057919903,44.6896533054218));
#37059=CARTESIAN_POINT('Ctrl Pts',(25.6240088677321,25.2077560713483,44.0552186129097));
#37060=CARTESIAN_POINT('Ctrl Pts',(31.6412287282145,24.4937156803234,40.9096612497097));
#37061=CARTESIAN_POINT('Ctrl Pts',(31.6281273407731,25.2262633109883,40.8954989952935));
#37062=CARTESIAN_POINT('Ctrl Pts',(31.1785782850084,25.2240769753449,40.3147655081073));
#37063=CARTESIAN_POINT('Ctrl Pts',(34.2715756968917,24.5030776762052,38.7324352481252));
#37064=CARTESIAN_POINT('Ctrl Pts',(34.2574713318304,25.235760588195,38.7191986582302));
#37065=CARTESIAN_POINT('Ctrl Pts',(33.7704622906573,25.2334380778049,38.1693717990474));
#37066=CARTESIAN_POINT('Ctrl Pts',(39.0539135461722,24.5238399676089,33.9039549841942));
#37067=CARTESIAN_POINT('Ctrl Pts',(39.0380285265674,25.2568222087299,33.8929302152106));
#37068=CARTESIAN_POINT('Ctrl Pts',(38.4828670231812,25.25419839296,33.4114867398243));
#37069=CARTESIAN_POINT('Ctrl Pts',(41.2057832588627,24.5352397370787,31.2528230545482));
#37070=CARTESIAN_POINT('Ctrl Pts',(41.1891189973931,25.268386820864,31.2429005095256));
#37071=CARTESIAN_POINT('Ctrl Pts',(40.6032683645967,25.2655970744325,30.7991171361965));
#37072=CARTESIAN_POINT('Ctrl Pts',(44.9474338966008,24.5596342247746,25.5796360260568));
#37073=CARTESIAN_POINT('Ctrl Pts',(44.9295347661565,25.293133473288,25.5722079452551));
#37074=CARTESIAN_POINT('Ctrl Pts',(44.2901992287422,25.2899892385751,25.2088786224707));
#37075=CARTESIAN_POINT('Ctrl Pts',(46.5371200195055,24.5726283249254,22.5577246622046));
#37076=CARTESIAN_POINT('Ctrl Pts',(46.5186930684102,25.306315625262,22.5515195014195));
#37077=CARTESIAN_POINT('Ctrl Pts',(45.8566358079418,25.3029820984215,22.2311524521917));
#37078=CARTESIAN_POINT('Ctrl Pts',(49.0925353920348,24.5997060807361,16.2605126054846));
#37079=CARTESIAN_POINT('Ctrl Pts',(49.0734491388898,25.3337848785299,16.2569440426269));
#37080=CARTESIAN_POINT('Ctrl Pts',(48.3746738850915,25.3300572730997,16.0260169271429));
#37081=CARTESIAN_POINT('Ctrl Pts',(50.058199893222,24.6137890503398,12.9853714592071));
#37082=CARTESIAN_POINT('Ctrl Pts',(50.0388503490967,25.3480718449069,12.9830879399477));
#37083=CARTESIAN_POINT('Ctrl Pts',(49.3262124431324,25.3441388982877,12.7987656261774));
#37084=CARTESIAN_POINT('Ctrl Pts',(51.327975232602,24.6424967688588,6.30909052814041));
#37085=CARTESIAN_POINT('Ctrl Pts',(51.3085339932866,25.3771953142314,6.30945000112452));
#37086=CARTESIAN_POINT('Ctrl Pts',(50.5774079638694,25.3728438780088,6.22010855256473));
#37087=CARTESIAN_POINT('Ctrl Pts',(51.6320542744346,24.6571206205877,2.90815939479683));
#37088=CARTESIAN_POINT('Ctrl Pts',(51.6126134139086,25.3920312031571,2.90980887302522));
#37089=CARTESIAN_POINT('Ctrl Pts',(50.8770347138643,25.3874663335218,2.86890881887905));
#37090=CARTESIAN_POINT('Ctrl Pts',(51.5994242662028,24.6717312761646,-0.489703961489869));
#37091=CARTESIAN_POINT('Ctrl Pts',(51.5802057862037,25.406851729788,-0.486311784239353));
#37092=CARTESIAN_POINT('Ctrl Pts',(50.8448755614103,25.4020756075392,-0.479269956563999));
#37093=CARTESIAN_POINT('',(0.,0.,0.));
#37094=CARTESIAN_POINT('',(0.,0.,0.));
#37095=CARTESIAN_POINT('',(0.,0.,0.));
#37096=UNCERTAINTY_MEASURE_WITH_UNIT(LENGTH_MEASURE(0.01),#37106,
'DISTANCE_ACCURACY_VALUE',
'Maximum model space distance between geometric entities at asserted c
onnectivities');
#37097=UNCERTAINTY_MEASURE_WITH_UNIT(LENGTH_MEASURE(0.01),#37106,
'DISTANCE_ACCURACY_VALUE',
'Maximum model space distance between geometric entities at asserted c
onnectivities');
#37098=UNCERTAINTY_MEASURE_WITH_UNIT(LENGTH_MEASURE(0.01),#37106,
'DISTANCE_ACCURACY_VALUE',
'Maximum model space distance between geometric entities at asserted c
onnectivities');
#37099=UNCERTAINTY_MEASURE_WITH_UNIT(LENGTH_MEASURE(0.01),#37106,
'DISTANCE_ACCURACY_VALUE',
'Maximum model space distance between geometric entities at asserted c
onnectivities');
#37100=UNCERTAINTY_MEASURE_WITH_UNIT(LENGTH_MEASURE(0.01),#37106,
'DISTANCE_ACCURACY_VALUE',
'Maximum model space distance between geometric entities at asserted c
onnectivities');
#37101=(
GEOMETRIC_REPRESENTATION_CONTEXT(3)
GLOBAL_UNCERTAINTY_ASSIGNED_CONTEXT((#37096))
GLOBAL_UNIT_ASSIGNED_CONTEXT((#37106,#37108,#37109))
REPRESENTATION_CONTEXT('','3D')
);
#37102=(
GEOMETRIC_REPRESENTATION_CONTEXT(3)
GLOBAL_UNCERTAINTY_ASSIGNED_CONTEXT((#37097))
GLOBAL_UNIT_ASSIGNED_CONTEXT((#37106,#37108,#37109))
REPRESENTATION_CONTEXT('','3D')
);
#37103=(
GEOMETRIC_REPRESENTATION_CONTEXT(3)
GLOBAL_UNCERTAINTY_ASSIGNED_CONTEXT((#37098))
GLOBAL_UNIT_ASSIGNED_CONTEXT((#37106,#37108,#37109))
REPRESENTATION_CONTEXT('','3D')
);
#37104=(
GEOMETRIC_REPRESENTATION_CONTEXT(3)
GLOBAL_UNCERTAINTY_ASSIGNED_CONTEXT((#37099))
GLOBAL_UNIT_ASSIGNED_CONTEXT((#37106,#37108,#37109))
REPRESENTATION_CONTEXT('','3D')
);
#37105=(
GEOMETRIC_REPRESENTATION_CONTEXT(3)
GLOBAL_UNCERTAINTY_ASSIGNED_CONTEXT((#37100))
GLOBAL_UNIT_ASSIGNED_CONTEXT((#37106,#37108,#37109))
REPRESENTATION_CONTEXT('','3D')
);
#37106=(
LENGTH_UNIT()
NAMED_UNIT(*)
SI_UNIT(.MILLI.,.METRE.)
);
#37107=(
LENGTH_UNIT()
NAMED_UNIT(*)
SI_UNIT($,.METRE.)
);
#37108=(
NAMED_UNIT(*)
PLANE_ANGLE_UNIT()
SI_UNIT($,.RADIAN.)
);
#37109=(
NAMED_UNIT(*)
SI_UNIT($,.STERADIAN.)
SOLID_ANGLE_UNIT()
);
#37110=SHAPE_DEFINITION_REPRESENTATION(#37114,#37121);
#37111=SHAPE_DEFINITION_REPRESENTATION(#37115,#37122);
#37112=SHAPE_DEFINITION_REPRESENTATION(#37116,#37123);
#37113=SHAPE_DEFINITION_REPRESENTATION(#37117,#37124);
#37114=PRODUCT_DEFINITION_SHAPE('',$,#37126);
#37115=PRODUCT_DEFINITION_SHAPE('',$,#37127);
#37116=PRODUCT_DEFINITION_SHAPE('',$,#37128);
#37117=PRODUCT_DEFINITION_SHAPE('',$,#37129);
#37118=PRODUCT_DEFINITION_SHAPE($,$,#20);
#37119=PRODUCT_DEFINITION_SHAPE($,$,#21);
#37120=PRODUCT_DEFINITION_SHAPE($,$,#22);
#37121=SHAPE_REPRESENTATION('',(#1589,#1757),#37101);
#37122=SHAPE_REPRESENTATION('',(#1590,#1756),#37102);
#37123=SHAPE_REPRESENTATION('',(#1591,#1755),#37103);
#37124=SHAPE_REPRESENTATION('',(#1592),#37104);
#37125=PRODUCT_DEFINITION_CONTEXT('part definition',#37139,'design');
#37126=PRODUCT_DEFINITION('Custom Filter Assembly',
'Custom Filter Assembly v1',#37130,#37125);
#37127=PRODUCT_DEFINITION('Housing v2','Housing v2',#37131,#37125);
#37128=PRODUCT_DEFINITION('KFilterPanFabThing v3',
'KFilterPanFabThing v3',#37132,#37125);
#37129=PRODUCT_DEFINITION('1271-13987 - Rev01','1271-13987 - Rev01',#37133,
#37125);
#37130=PRODUCT_DEFINITION_FORMATION('',$,#37141);
#37131=PRODUCT_DEFINITION_FORMATION('',$,#37142);
#37132=PRODUCT_DEFINITION_FORMATION('',$,#37143);
#37133=PRODUCT_DEFINITION_FORMATION('',$,#37144);
#37134=PRODUCT_RELATED_PRODUCT_CATEGORY('Custom Filter Assembly v1',
'Custom Filter Assembly v1',(#37141));
#37135=PRODUCT_RELATED_PRODUCT_CATEGORY('Housing v2','Housing v2',(#37142));
#37136=PRODUCT_RELATED_PRODUCT_CATEGORY('KFilterPanFabThing v3',
'KFilterPanFabThing v3',(#37143));
#37137=PRODUCT_RELATED_PRODUCT_CATEGORY('1271-13987 - Rev01',
'1271-13987 - Rev01',(#37144));
#37138=APPLICATION_PROTOCOL_DEFINITION('international standard',
'automotive_design',2009,#37139);
#37139=APPLICATION_CONTEXT(
'Core Data for Automotive Mechanical Design Process');
#37140=PRODUCT_CONTEXT('part definition',#37139,'mechanical');
#37141=PRODUCT('Custom Filter Assembly','Custom Filter Assembly v1',$,(#37140));
#37142=PRODUCT('Housing v2','Housing v2',$,(#37140));
#37143=PRODUCT('KFilterPanFabThing v3','KFilterPanFabThing v3',$,(#37140));
#37144=PRODUCT('1271-13987 - Rev01','1271-13987 - Rev01',$,(#37140));
#37145=PRESENTATION_STYLE_ASSIGNMENT((#37146));
#37146=SURFACE_STYLE_USAGE(.BOTH.,#37147);
#37147=SURFACE_SIDE_STYLE('',(#37148));
#37148=SURFACE_STYLE_FILL_AREA(#37149);
#37149=FILL_AREA_STYLE('Steel - Satin',(#37150));
#37150=FILL_AREA_STYLE_COLOUR('Steel - Satin',#37151);
#37151=COLOUR_RGB('Steel - Satin',0.627450980392157,0.627450980392157,0.627450980392157);
ENDSEC;
END-ISO-10303-21;
```
