## Supplementary Material 4 for "De novo Powered Air-Purifying Respirator Design and Fabrication for Pandemic Response": Custom Filter Lid.step (part 1 of 3)

```
ISO-10303-21;
HEADER;
/* Generated by software containing ST-Developer
 * from STEP Tools, Inc. (www.steptools.com) 
 */

FILE_DESCRIPTION(
/* description */ (''),
/* implementation_level */ '2;1');

FILE_NAME(
/* name */ 'C:/Users/Ferrous/Desktop/custom filter lid.step',
/* time_stamp */ '2020-12-19T19:22:04-05:00',
/* author */ (''),
/* organization */ (''),
/* preprocessor_version */ 'ST-DEVELOPER v18.1',
/* originating_system */ 'Autodesk Translation Framework v9.7.1.1290',
/* authorisation */ '');

FILE_SCHEMA (('AUTOMOTIVE_DESIGN { 1 0 10303 214 3 1 1 }'));
ENDSEC;

DATA;
#10=MECHANICAL_DESIGN_GEOMETRIC_PRESENTATION_REPRESENTATION('',(#17),#51384);
#11=ITEM_DEFINED_TRANSFORMATION($,$,#29655,#32457);
#12=(
REPRESENTATION_RELATIONSHIP($,$,#51395,#51394)
REPRESENTATION_RELATIONSHIP_WITH_TRANSFORMATION(#11)
SHAPE_REPRESENTATION_RELATIONSHIP()
);
#13=CONTEXT_DEPENDENT_SHAPE_REPRESENTATION(#12,#51393);
#14=NEXT_ASSEMBLY_USAGE_OCCURRENCE('Lid v2:1','Lid v2:1','Lid v2:1',#51397,
#51398,'Lid v2:1');
#15=SHAPE_REPRESENTATION_RELATIONSHIP('SRR','None',#51395,#16);
#16=ADVANCED_BREP_SHAPE_REPRESENTATION('',(#18),#51383);
#17=STYLED_ITEM('',(#51409),#18);
#18=MANIFOLD_SOLID_BREP('Body1',#29641);
#19=B_SPLINE_SURFACE_WITH_KNOTS('',1,3,((#47851,#47852,#47853,#47854),(#47855,
#47856,#47857,#47858)),.UNSPECIFIED.,.F.,.F.,.F.,(2,2),(4,4),(0.,1.),(0.,
0.0001836636850694),.UNSPECIFIED.);
#20=B_SPLINE_SURFACE_WITH_KNOTS('',1,3,((#47859,#47860,#47861,#47862,#47863,
#47864,#47865,#47866,#47867,#47868),(#47869,#47870,#47871,#47872,#47873,
#47874,#47875,#47876,#47877,#47878)),.UNSPECIFIED.,.F.,.F.,.F.,(2,2),(4,
2,2,2,4),(0.,1.),(0.,0.00013155640584323,0.000263112811686459,0.000394669217529689,
0.000526225623372918),.UNSPECIFIED.);
#21=B_SPLINE_SURFACE_WITH_KNOTS('',1,3,((#47879,#47880,#47881,#47882),(#47883,
#47884,#47885,#47886)),.UNSPECIFIED.,.F.,.F.,.F.,(2,2),(4,4),(0.,1.),(0.,
0.000230590169196254),.UNSPECIFIED.);
#22=B_SPLINE_SURFACE_WITH_KNOTS('',1,3,((#47887,#47888,#47889,#47890,#47891,
#47892),(#47893,#47894,#47895,#47896,#47897,#47898)),.UNSPECIFIED.,.F.,
 .F.,.F.,(2,2),(4,2,4),(0.,1.),(0.,0.000154736130843733,0.000309472261687467),
 .UNSPECIFIED.);
#23=B_SPLINE_SURFACE_WITH_KNOTS('',1,3,((#47899,#47900,#47901,#47902,#47903,
#47904),(#47905,#47906,#47907,#47908,#47909,#47910)),.UNSPECIFIED.,.F.,
 .F.,.F.,(2,2),(4,2,4),(0.,1.),(0.,0.000225296864609234,0.000450593729218469),
 .UNSPECIFIED.);
#24=B_SPLINE_SURFACE_WITH_KNOTS('',1,3,((#47911,#47912,#47913,#47914,#47915,
#47916),(#47917,#47918,#47919,#47920,#47921,#47922)),.UNSPECIFIED.,.F.,
 .F.,.F.,(2,2),(4,2,4),(0.,1.),(0.,0.000207731735336673,0.000415463470673347),
 .UNSPECIFIED.);
#25=B_SPLINE_SURFACE_WITH_KNOTS('',1,3,((#47923,#47924,#47925,#47926,#47927,
#47928),(#47929,#47930,#47931,#47932,#47933,#47934)),.UNSPECIFIED.,.F.,
 .F.,.F.,(2,2),(4,2,4),(0.,1.),(0.,0.00017280922218594,0.000345618444371881),
 .UNSPECIFIED.);
#26=B_SPLINE_SURFACE_WITH_KNOTS('',1,3,((#47935,#47936,#47937,#47938,#47939,
#47940),(#47941,#47942,#47943,#47944,#47945,#47946)),.UNSPECIFIED.,.F.,
 .F.,.F.,(2,2),(4,2,4),(0.,1.),(0.,0.000190209786850495,0.00038041957370099),
 .UNSPECIFIED.);
#27=B_SPLINE_SURFACE_WITH_KNOTS('',1,3,((#48342,#48343,#48344,#48345),(#48346,
#48347,#48348,#48349)),.UNSPECIFIED.,.F.,.F.,.F.,(2,2),(4,4),(0.,1.),(0.,
0.0001836636850694),.UNSPECIFIED.);
#28=B_SPLINE_SURFACE_WITH_KNOTS('',1,3,((#48350,#48351,#48352,#48353,#48354,
#48355,#48356,#48357,#48358,#48359),(#48360,#48361,#48362,#48363,#48364,
#48365,#48366,#48367,#48368,#48369)),.UNSPECIFIED.,.F.,.F.,.F.,(2,2),(4,
2,2,2,4),(0.,1.),(0.,0.00013155640584323,0.000263112811686459,0.000394669217529689,
0.000526225623372918),.UNSPECIFIED.);
#29=B_SPLINE_SURFACE_WITH_KNOTS('',1,3,((#48370,#48371,#48372,#48373),(#48374,
#48375,#48376,#48377)),.UNSPECIFIED.,.F.,.F.,.F.,(2,2),(4,4),(0.,1.),(0.,
0.000230590169196254),.UNSPECIFIED.);
#30=B_SPLINE_SURFACE_WITH_KNOTS('',1,3,((#48378,#48379,#48380,#48381,#48382,
#48383),(#48384,#48385,#48386,#48387,#48388,#48389)),.UNSPECIFIED.,.F.,
 .F.,.F.,(2,2),(4,2,4),(0.,1.),(0.,0.000154736130843733,0.000309472261687467),
 .UNSPECIFIED.);
#31=B_SPLINE_SURFACE_WITH_KNOTS('',1,3,((#48390,#48391,#48392,#48393,#48394,
#48395),(#48396,#48397,#48398,#48399,#48400,#48401)),.UNSPECIFIED.,.F.,
 .F.,.F.,(2,2),(4,2,4),(0.,1.),(0.,0.000225296864609234,0.000450593729218469),
 .UNSPECIFIED.);
#32=B_SPLINE_SURFACE_WITH_KNOTS('',1,3,((#48402,#48403,#48404,#48405,#48406,
#48407),(#48408,#48409,#48410,#48411,#48412,#48413)),.UNSPECIFIED.,.F.,
 .F.,.F.,(2,2),(4,2,4),(0.,1.),(0.,0.000207731735336673,0.000415463470673347),
 .UNSPECIFIED.);
#33=B_SPLINE_SURFACE_WITH_KNOTS('',1,3,((#48414,#48415,#48416,#48417,#48418,
#48419),(#48420,#48421,#48422,#48423,#48424,#48425)),.UNSPECIFIED.,.F.,
 .F.,.F.,(2,2),(4,2,4),(0.,1.),(0.,0.00017280922218594,0.000345618444371881),
 .UNSPECIFIED.);
#34=B_SPLINE_SURFACE_WITH_KNOTS('',1,3,((#48426,#48427,#48428,#48429,#48430,
#48431),(#48432,#48433,#48434,#48435,#48436,#48437)),.UNSPECIFIED.,.F.,
 .F.,.F.,(2,2),(4,2,4),(0.,1.),(0.,0.000190209786850495,0.00038041957370099),
 .UNSPECIFIED.);
#35=B_SPLINE_SURFACE_WITH_KNOTS('',1,3,((#48842,#48843,#48844,#48845),(#48846,
#48847,#48848,#48849)),.UNSPECIFIED.,.F.,.F.,.F.,(2,2),(4,4),(0.,1.),(0.,
0.0001836636850694),.UNSPECIFIED.);
#36=B_SPLINE_SURFACE_WITH_KNOTS('',1,3,((#48850,#48851,#48852,#48853,#48854,
#48855,#48856,#48857,#48858,#48859),(#48860,#48861,#48862,#48863,#48864,
#48865,#48866,#48867,#48868,#48869)),.UNSPECIFIED.,.F.,.F.,.F.,(2,2),(4,
2,2,2,4),(0.,1.),(0.,0.00013155640584323,0.000263112811686459,0.000394669217529689,
0.000526225623372918),.UNSPECIFIED.);
#37=B_SPLINE_SURFACE_WITH_KNOTS('',1,3,((#48870,#48871,#48872,#48873),(#48874,
#48875,#48876,#48877)),.UNSPECIFIED.,.F.,.F.,.F.,(2,2),(4,4),(0.,1.),(0.,
0.000230590169196254),.UNSPECIFIED.);
#38=B_SPLINE_SURFACE_WITH_KNOTS('',1,3,((#48878,#48879,#48880,#48881,#48882,
#48883),(#48884,#48885,#48886,#48887,#48888,#48889)),.UNSPECIFIED.,.F.,
 .F.,.F.,(2,2),(4,2,4),(0.,1.),(0.,0.000154736130843733,0.000309472261687467),
 .UNSPECIFIED.);
#39=B_SPLINE_SURFACE_WITH_KNOTS('',1,3,((#48890,#48891,#48892,#48893,#48894,
#48895),(#48896,#48897,#48898,#48899,#48900,#48901)),.UNSPECIFIED.,.F.,
 .F.,.F.,(2,2),(4,2,4),(0.,1.),(0.,0.000225296864609234,0.000450593729218469),
 .UNSPECIFIED.);
#40=B_SPLINE_SURFACE_WITH_KNOTS('',1,3,((#48902,#48903,#48904,#48905,#48906,
#48907),(#48908,#48909,#48910,#48911,#48912,#48913)),.UNSPECIFIED.,.F.,
 .F.,.F.,(2,2),(4,2,4),(0.,1.),(0.,0.000207731735336673,0.000415463470673347),
 .UNSPECIFIED.);
#41=B_SPLINE_SURFACE_WITH_KNOTS('',1,3,((#48914,#48915,#48916,#48917,#48918,
#48919),(#48920,#48921,#48922,#48923,#48924,#48925)),.UNSPECIFIED.,.F.,
 .F.,.F.,(2,2),(4,2,4),(0.,1.),(0.,0.00017280922218594,0.000345618444371881),
 .UNSPECIFIED.);
#42=B_SPLINE_SURFACE_WITH_KNOTS('',1,3,((#48926,#48927,#48928,#48929,#48930,
#48931),(#48932,#48933,#48934,#48935,#48936,#48937)),.UNSPECIFIED.,.F.,
 .F.,.F.,(2,2),(4,2,4),(0.,1.),(0.,0.000190209786850495,0.00038041957370099),
 .UNSPECIFIED.);
#43=B_SPLINE_SURFACE_WITH_KNOTS('',1,3,((#49333,#49334,#49335,#49336),(#49337,
#49338,#49339,#49340)),.UNSPECIFIED.,.F.,.F.,.F.,(2,2),(4,4),(0.,1.),(0.,
0.0001836636850694),.UNSPECIFIED.);
#44=B_SPLINE_SURFACE_WITH_KNOTS('',1,3,((#49341,#49342,#49343,#49344,#49345,
#49346,#49347,#49348,#49349,#49350),(#49351,#49352,#49353,#49354,#49355,
#49356,#49357,#49358,#49359,#49360)),.UNSPECIFIED.,.F.,.F.,.F.,(2,2),(4,
2,2,2,4),(0.,1.),(0.,0.00013155640584323,0.000263112811686459,0.000394669217529689,
0.000526225623372918),.UNSPECIFIED.);
#45=B_SPLINE_SURFACE_WITH_KNOTS('',1,3,((#49361,#49362,#49363,#49364),(#49365,
#49366,#49367,#49368)),.UNSPECIFIED.,.F.,.F.,.F.,(2,2),(4,4),(0.,1.),(0.,
0.000230590169196254),.UNSPECIFIED.);
#46=B_SPLINE_SURFACE_WITH_KNOTS('',1,3,((#49369,#49370,#49371,#49372,#49373,
#49374),(#49375,#49376,#49377,#49378,#49379,#49380)),.UNSPECIFIED.,.F.,
 .F.,.F.,(2,2),(4,2,4),(0.,1.),(0.,0.000154736130843733,0.000309472261687467),
 .UNSPECIFIED.);
#47=B_SPLINE_SURFACE_WITH_KNOTS('',1,3,((#49381,#49382,#49383,#49384,#49385,
#49386),(#49387,#49388,#49389,#49390,#49391,#49392)),.UNSPECIFIED.,.F.,
 .F.,.F.,(2,2),(4,2,4),(0.,1.),(0.,0.000225296864609234,0.000450593729218469),
 .UNSPECIFIED.);
#48=B_SPLINE_SURFACE_WITH_KNOTS('',1,3,((#49393,#49394,#49395,#49396,#49397,
#49398),(#49399,#49400,#49401,#49402,#49403,#49404)),.UNSPECIFIED.,.F.,
 .F.,.F.,(2,2),(4,2,4),(0.,1.),(0.,0.000207731735336673,0.000415463470673347),
 .UNSPECIFIED.);
#49=B_SPLINE_SURFACE_WITH_KNOTS('',1,3,((#49405,#49406,#49407,#49408,#49409,
#49410),(#49411,#49412,#49413,#49414,#49415,#49416)),.UNSPECIFIED.,.F.,
 .F.,.F.,(2,2),(4,2,4),(0.,1.),(0.,0.00017280922218594,0.000345618444371881),
 .UNSPECIFIED.);
#50=B_SPLINE_SURFACE_WITH_KNOTS('',1,3,((#49417,#49418,#49419,#49420,#49421,
#49422),(#49423,#49424,#49425,#49426,#49427,#49428)),.UNSPECIFIED.,.F.,
 .F.,.F.,(2,2),(4,2,4),(0.,1.),(0.,0.000190209786850495,0.00038041957370099),
 .UNSPECIFIED.);
#51=B_SPLINE_SURFACE_WITH_KNOTS('',1,3,((#49833,#49834,#49835,#49836),(#49837,
#49838,#49839,#49840)),.UNSPECIFIED.,.F.,.F.,.F.,(2,2),(4,4),(0.,1.),(0.,
0.0001836636850694),.UNSPECIFIED.);
#52=B_SPLINE_SURFACE_WITH_KNOTS('',1,3,((#49841,#49842,#49843,#49844,#49845,
#49846,#49847,#49848,#49849,#49850),(#49851,#49852,#49853,#49854,#49855,
#49856,#49857,#49858,#49859,#49860)),.UNSPECIFIED.,.F.,.F.,.F.,(2,2),(4,
2,2,2,4),(0.,1.),(0.,0.00013155640584323,0.000263112811686459,0.000394669217529689,
0.000526225623372918),.UNSPECIFIED.);
#53=B_SPLINE_SURFACE_WITH_KNOTS('',1,3,((#49861,#49862,#49863,#49864),(#49865,
#49866,#49867,#49868)),.UNSPECIFIED.,.F.,.F.,.F.,(2,2),(4,4),(0.,1.),(0.,
0.000230590169196254),.UNSPECIFIED.);
#54=B_SPLINE_SURFACE_WITH_KNOTS('',1,3,((#49869,#49870,#49871,#49872,#49873,
#49874),(#49875,#49876,#49877,#49878,#49879,#49880)),.UNSPECIFIED.,.F.,
 .F.,.F.,(2,2),(4,2,4),(0.,1.),(0.,0.000154736130843733,0.000309472261687467),
 .UNSPECIFIED.);
#55=B_SPLINE_SURFACE_WITH_KNOTS('',1,3,((#49881,#49882,#49883,#49884,#49885,
#49886),(#49887,#49888,#49889,#49890,#49891,#49892)),.UNSPECIFIED.,.F.,
 .F.,.F.,(2,2),(4,2,4),(0.,1.),(0.,0.000225296864609234,0.000450593729218469),
 .UNSPECIFIED.);
#56=B_SPLINE_SURFACE_WITH_KNOTS('',1,3,((#49893,#49894,#49895,#49896,#49897,
#49898),(#49899,#49900,#49901,#49902,#49903,#49904)),.UNSPECIFIED.,.F.,
 .F.,.F.,(2,2),(4,2,4),(0.,1.),(0.,0.000207731735336673,0.000415463470673347),
 .UNSPECIFIED.);
#57=B_SPLINE_SURFACE_WITH_KNOTS('',1,3,((#49905,#49906,#49907,#49908,#49909,
#49910),(#49911,#49912,#49913,#49914,#49915,#49916)),.UNSPECIFIED.,.F.,
 .F.,.F.,(2,2),(4,2,4),(0.,1.),(0.,0.00017280922218594,0.000345618444371881),
 .UNSPECIFIED.);
#58=B_SPLINE_SURFACE_WITH_KNOTS('',1,3,((#49917,#49918,#49919,#49920,#49921,
#49922),(#49923,#49924,#49925,#49926,#49927,#49928)),.UNSPECIFIED.,.F.,
 .F.,.F.,(2,2),(4,2,4),(0.,1.),(0.,0.000190209786850495,0.00038041957370099),
 .UNSPECIFIED.);
#59=B_SPLINE_SURFACE_WITH_KNOTS('',1,3,((#50324,#50325,#50326,#50327),(#50328,
#50329,#50330,#50331)),.UNSPECIFIED.,.F.,.F.,.F.,(2,2),(4,4),(0.,1.),(0.,
0.0001836636850694),.UNSPECIFIED.);
#60=B_SPLINE_SURFACE_WITH_KNOTS('',1,3,((#50332,#50333,#50334,#50335,#50336,
#50337,#50338,#50339,#50340,#50341),(#50342,#50343,#50344,#50345,#50346,
#50347,#50348,#50349,#50350,#50351)),.UNSPECIFIED.,.F.,.F.,.F.,(2,2),(4,
2,2,2,4),(0.,1.),(0.,0.00013155640584323,0.000263112811686459,0.000394669217529689,
0.000526225623372918),.UNSPECIFIED.);
#61=B_SPLINE_SURFACE_WITH_KNOTS('',1,3,((#50352,#50353,#50354,#50355),(#50356,
#50357,#50358,#50359)),.UNSPECIFIED.,.F.,.F.,.F.,(2,2),(4,4),(0.,1.),(0.,
0.000230590169196254),.UNSPECIFIED.);
#62=B_SPLINE_SURFACE_WITH_KNOTS('',1,3,((#50360,#50361,#50362,#50363,#50364,
#50365),(#50366,#50367,#50368,#50369,#50370,#50371)),.UNSPECIFIED.,.F.,
 .F.,.F.,(2,2),(4,2,4),(0.,1.),(0.,0.000154736130843733,0.000309472261687467),
 .UNSPECIFIED.);
#63=B_SPLINE_SURFACE_WITH_KNOTS('',1,3,((#50372,#50373,#50374,#50375,#50376,
#50377),(#50378,#50379,#50380,#50381,#50382,#50383)),.UNSPECIFIED.,.F.,
 .F.,.F.,(2,2),(4,2,4),(0.,1.),(0.,0.000225296864609234,0.000450593729218469),
 .UNSPECIFIED.);
#64=B_SPLINE_SURFACE_WITH_KNOTS('',1,3,((#50384,#50385,#50386,#50387,#50388,
#50389),(#50390,#50391,#50392,#50393,#50394,#50395)),.UNSPECIFIED.,.F.,
 .F.,.F.,(2,2),(4,2,4),(0.,1.),(0.,0.000207731735336673,0.000415463470673347),
 .UNSPECIFIED.);
#65=B_SPLINE_SURFACE_WITH_KNOTS('',1,3,((#50396,#50397,#50398,#50399,#50400,
#50401),(#50402,#50403,#50404,#50405,#50406,#50407)),.UNSPECIFIED.,.F.,
 .F.,.F.,(2,2),(4,2,4),(0.,1.),(0.,0.00017280922218594,0.000345618444371881),
 .UNSPECIFIED.);
#66=B_SPLINE_SURFACE_WITH_KNOTS('',1,3,((#50408,#50409,#50410,#50411,#50412,
#50413),(#50414,#50415,#50416,#50417,#50418,#50419)),.UNSPECIFIED.,.F.,
 .F.,.F.,(2,2),(4,2,4),(0.,1.),(0.,0.000190209786850495,0.00038041957370099),
 .UNSPECIFIED.);
#67=B_SPLINE_SURFACE_WITH_KNOTS('',1,3,((#50823,#50824,#50825,#50826),(#50827,
#50828,#50829,#50830)),.UNSPECIFIED.,.F.,.F.,.F.,(2,2),(4,4),(0.,1.),(0.,
0.0001836636850694),.UNSPECIFIED.);
#68=B_SPLINE_SURFACE_WITH_KNOTS('',1,3,((#50831,#50832,#50833,#50834,#50835,
#50836,#50837,#50838,#50839,#50840),(#50841,#50842,#50843,#50844,#50845,
#50846,#50847,#50848,#50849,#50850)),.UNSPECIFIED.,.F.,.F.,.F.,(2,2),(4,
2,2,2,4),(0.,1.),(0.,0.00013155640584323,0.000263112811686459,0.000394669217529689,
0.000526225623372918),.UNSPECIFIED.);
#69=B_SPLINE_SURFACE_WITH_KNOTS('',1,3,((#50851,#50852,#50853,#50854),(#50855,
#50856,#50857,#50858)),.UNSPECIFIED.,.F.,.F.,.F.,(2,2),(4,4),(0.,1.),(0.,
0.000230590169196254),.UNSPECIFIED.);
#70=B_SPLINE_SURFACE_WITH_KNOTS('',1,3,((#50859,#50860,#50861,#50862,#50863,
#50864),(#50865,#50866,#50867,#50868,#50869,#50870)),.UNSPECIFIED.,.F.,
 .F.,.F.,(2,2),(4,2,4),(0.,1.),(0.,0.000154736130843733,0.000309472261687467),
 .UNSPECIFIED.);
#71=B_SPLINE_SURFACE_WITH_KNOTS('',1,3,((#50871,#50872,#50873,#50874,#50875,
#50876),(#50877,#50878,#50879,#50880,#50881,#50882)),.UNSPECIFIED.,.F.,
 .F.,.F.,(2,2),(4,2,4),(0.,1.),(0.,0.000225296864609234,0.000450593729218469),
 .UNSPECIFIED.);
#72=B_SPLINE_SURFACE_WITH_KNOTS('',1,3,((#50883,#50884,#50885,#50886,#50887,
#50888),(#50889,#50890,#50891,#50892,#50893,#50894)),.UNSPECIFIED.,.F.,
 .F.,.F.,(2,2),(4,2,4),(0.,1.),(0.,0.000207731735336673,0.000415463470673347),
 .UNSPECIFIED.);
#73=B_SPLINE_SURFACE_WITH_KNOTS('',1,3,((#50895,#50896,#50897,#50898,#50899,
#50900),(#50901,#50902,#50903,#50904,#50905,#50906)),.UNSPECIFIED.,.F.,
 .F.,.F.,(2,2),(4,2,4),(0.,1.),(0.,0.00017280922218594,0.000345618444371881),
 .UNSPECIFIED.);
#74=B_SPLINE_SURFACE_WITH_KNOTS('',1,3,((#50907,#50908,#50909,#50910,#50911,
#50912),(#50913,#50914,#50915,#50916,#50917,#50918)),.UNSPECIFIED.,.F.,
 .F.,.F.,(2,2),(4,2,4),(0.,1.),(0.,0.000190209786850495,0.00038041957370099),
 .UNSPECIFIED.);
#75=B_SPLINE_SURFACE_WITH_KNOTS('',1,3,((#51282,#51283,#51284,#51285),(#51286,
#51287,#51288,#51289)),.UNSPECIFIED.,.F.,.F.,.F.,(2,2),(4,4),(0.,1.),(0.,
0.0001836636850694),.UNSPECIFIED.);
#76=B_SPLINE_SURFACE_WITH_KNOTS('',1,3,((#51290,#51291,#51292,#51293,#51294,
#51295,#51296,#51297,#51298,#51299),(#51300,#51301,#51302,#51303,#51304,
#51305,#51306,#51307,#51308,#51309)),.UNSPECIFIED.,.F.,.F.,.F.,(2,2),(4,
2,2,2,4),(0.,1.),(0.,0.00013155640584323,0.000263112811686459,0.000394669217529689,
0.000526225623372918),.UNSPECIFIED.);
#77=B_SPLINE_SURFACE_WITH_KNOTS('',1,3,((#51310,#51311,#51312,#51313),(#51314,
#51315,#51316,#51317)),.UNSPECIFIED.,.F.,.F.,.F.,(2,2),(4,4),(0.,1.),(0.,
0.000230590169196254),.UNSPECIFIED.);
#78=B_SPLINE_SURFACE_WITH_KNOTS('',1,3,((#51318,#51319,#51320,#51321,#51322,
#51323),(#51324,#51325,#51326,#51327,#51328,#51329)),.UNSPECIFIED.,.F.,
 .F.,.F.,(2,2),(4,2,4),(0.,1.),(0.,0.000154736130843733,0.000309472261687467),
 .UNSPECIFIED.);
#79=B_SPLINE_SURFACE_WITH_KNOTS('',1,3,((#51330,#51331,#51332,#51333,#51334,
#51335),(#51336,#51337,#51338,#51339,#51340,#51341)),.UNSPECIFIED.,.F.,
 .F.,.F.,(2,2),(4,2,4),(0.,1.),(0.,0.000225296864609234,0.000450593729218469),
 .UNSPECIFIED.);
#80=B_SPLINE_SURFACE_WITH_KNOTS('',1,3,((#51342,#51343,#51344,#51345,#51346,
#51347),(#51348,#51349,#51350,#51351,#51352,#51353)),.UNSPECIFIED.,.F.,
 .F.,.F.,(2,2),(4,2,4),(0.,1.),(0.,0.000207731735336673,0.000415463470673347),
 .UNSPECIFIED.);
#81=B_SPLINE_SURFACE_WITH_KNOTS('',1,3,((#51354,#51355,#51356,#51357,#51358,
#51359),(#51360,#51361,#51362,#51363,#51364,#51365)),.UNSPECIFIED.,.F.,
 .F.,.F.,(2,2),(4,2,4),(0.,1.),(0.,0.00017280922218594,0.000345618444371881),
 .UNSPECIFIED.);
#82=B_SPLINE_SURFACE_WITH_KNOTS('',1,3,((#51366,#51367,#51368,#51369,#51370,
#51371),(#51372,#51373,#51374,#51375,#51376,#51377)),.UNSPECIFIED.,.F.,
 .F.,.F.,(2,2),(4,2,4),(0.,1.),(0.,0.000190209786850495,0.00038041957370099),
 .UNSPECIFIED.);
#83=CYLINDRICAL_SURFACE('',#31252,43.18);
#84=CYLINDRICAL_SURFACE('',#31427,43.18);
#85=CYLINDRICAL_SURFACE('',#31601,43.18);
#86=CYLINDRICAL_SURFACE('',#31773,43.18);
#87=CYLINDRICAL_SURFACE('',#31947,43.18);
#88=CYLINDRICAL_SURFACE('',#32119,43.18);
#89=CYLINDRICAL_SURFACE('',#32293,43.18);
#90=CYLINDRICAL_SURFACE('',#32454,43.18);
#91=B_SPLINE_CURVE_WITH_KNOTS('',3,(#41170,#41171,#41172,#41173,#41174,
#41175,#41176),.UNSPECIFIED.,.F.,.F.,(4,3,4),(0.0013944834746614,0.00156869861718197,
0.00174191494642305),.UNSPECIFIED.);
#92=B_SPLINE_CURVE_WITH_KNOTS('',3,(#41180,#41181,#41182,#41183,#41184,
#41185,#41186),.UNSPECIFIED.,.F.,.F.,(4,3,4),(0.0013944834746614,0.00156869861718197,
0.00174191494642305),.UNSPECIFIED.);
#93=B_SPLINE_CURVE_WITH_KNOTS('',3,(#41210,#41211,#41212,#41213,#41214,
#41215,#41216,#41217,#41218,#41219),.UNSPECIFIED.,.F.,.F.,(4,2,2,2,4),(0.,
0.00526042011316327,0.0104716694063339,0.015690408437739,0.0209439877848333),
 .UNSPECIFIED.);
#94=B_SPLINE_CURVE_WITH_KNOTS('',3,(#41230,#41231,#41232,#41233,#41234,
#41235,#41236,#41237,#41238,#41239,#41240,#41241,#41242),.UNSPECIFIED.,
 .F.,.F.,(4,3,3,3,4),(0.,0.000118699284007367,0.000237398568014735,0.000356097852022102,
0.000474797136029469),.UNSPECIFIED.);
#95=B_SPLINE_CURVE_WITH_KNOTS('',3,(#41247,#41248,#41249,#41250,#41251,
#41252,#41253),.UNSPECIFIED.,.F.,.F.,(4,3,4),(0.00113228003473031,0.00127403420813048,
0.00141578838153066),.UNSPECIFIED.);
#96=B_SPLINE_CURVE_WITH_KNOTS('',3,(#41264,#41265,#41266,#41267,#41268,
#41269,#41270),.UNSPECIFIED.,.F.,.F.,(4,3,4),(0.,0.000203066032551723,0.000406132065103445),
 .UNSPECIFIED.);
#97=B_SPLINE_CURVE_WITH_KNOTS('',3,(#41275,#41276,#41277,#41278,#41279,
#41280,#41281),.UNSPECIFIED.,.F.,.F.,(4,3,4),(0.00126502789080594,0.00142320799292252,
0.0015813880950391),.UNSPECIFIED.);
#98=B_SPLINE_CURVE_WITH_KNOTS('',3,(#41292,#41293,#41294,#41295,#41296,
#41297,#41298),.UNSPECIFIED.,.F.,.F.,(4,3,4),(0.,0.000187283681607414,0.000374567363214827),
 .UNSPECIFIED.);
#99=B_SPLINE_CURVE_WITH_KNOTS('',3,(#41527,#41528,#41529,#41530,#41531,
#41532,#41533,#41534,#41535,#41536,#41537,#41538,#41539),.UNSPECIFIED.,
 .F.,.F.,(4,3,3,3,4),(0.,0.000118699284007367,0.000237398568014735,0.000356097852022102,
0.000474797136029469),.UNSPECIFIED.);
#100=B_SPLINE_CURVE_WITH_KNOTS('',3,(#41550,#41551,#41552,#41553,#41554,
#41555,#41556,#41557,#41558,#41559),.UNSPECIFIED.,.F.,.F.,(4,2,2,2,4),(0.,
0.00526042011316612,0.010471669406343,0.015690408437749,0.0209439877848476),
 .UNSPECIFIED.);
#101=B_SPLINE_CURVE_WITH_KNOTS('',3,(#41564,#41565,#41566,#41567,#41568,
#41569,#41570),.UNSPECIFIED.,.F.,.F.,(4,3,4),(0.,0.000203066032551723,0.000406132065103445),
 .UNSPECIFIED.);
#102=B_SPLINE_CURVE_WITH_KNOTS('',3,(#41581,#41582,#41583,#41584,#41585,
#41586,#41587),.UNSPECIFIED.,.F.,.F.,(4,3,4),(0.00113228003473031,0.00127403420813048,
0.00141578838153066),.UNSPECIFIED.);
#103=B_SPLINE_CURVE_WITH_KNOTS('',3,(#41592,#41593,#41594,#41595,#41596,
#41597,#41598),.UNSPECIFIED.,.F.,.F.,(4,3,4),(0.,0.000187283681607414,0.000374567363214827),
 .UNSPECIFIED.);
#104=B_SPLINE_CURVE_WITH_KNOTS('',3,(#41609,#41610,#41611,#41612,#41613,
#41614,#41615),.UNSPECIFIED.,.F.,.F.,(4,3,4),(0.00126502789080594,0.00142320799292252,
0.0015813880950391),.UNSPECIFIED.);
#105=B_SPLINE_CURVE_WITH_KNOTS('',3,(#41980,#41981,#41982,#41983,#41984,
#41985,#41986),.UNSPECIFIED.,.F.,.F.,(4,3,4),(0.0013944834746614,0.00156869861718196,
0.00174191494642305),.UNSPECIFIED.);
#106=B_SPLINE_CURVE_WITH_KNOTS('',3,(#41990,#41991,#41992,#41993,#41994,
#41995,#41996),.UNSPECIFIED.,.F.,.F.,(4,3,4),(0.0013944834746614,0.00156869861718198,
0.00174191494642305),.UNSPECIFIED.);
#107=B_SPLINE_CURVE_WITH_KNOTS('',3,(#42020,#42021,#42022,#42023,#42024,
#42025,#42026,#42027,#42028,#42029),.UNSPECIFIED.,.F.,.F.,(4,2,2,2,4),(0.,
0.00526042011316214,0.0104716694063288,0.0156904084377356,0.0209439877848299),
 .UNSPECIFIED.);
#108=B_SPLINE_CURVE_WITH_KNOTS('',3,(#42040,#42041,#42042,#42043,#42044,
#42045,#42046,#42047,#42048,#42049,#42050,#42051,#42052),.UNSPECIFIED.,
 .F.,.F.,(4,3,3,3,4),(0.,0.000118699284007367,0.000237398568014734,0.000356097852022101,
0.000474797136029468),.UNSPECIFIED.);
#109=B_SPLINE_CURVE_WITH_KNOTS('',3,(#42057,#42058,#42059,#42060,#42061,
#42062,#42063),.UNSPECIFIED.,.F.,.F.,(4,3,4),(0.00113228003473031,0.00127403420813048,
0.00141578838153066),.UNSPECIFIED.);
#110=B_SPLINE_CURVE_WITH_KNOTS('',3,(#42074,#42075,#42076,#42077,#42078,
#42079,#42080),.UNSPECIFIED.,.F.,.F.,(4,3,4),(0.,0.000203066032551729,0.000406132065103457),
 .UNSPECIFIED.);
#111=B_SPLINE_CURVE_WITH_KNOTS('',3,(#42085,#42086,#42087,#42088,#42089,
#42090,#42091),.UNSPECIFIED.,.F.,.F.,(4,3,4),(0.00126502789080594,0.00142320799292253,
0.00158138809503911),.UNSPECIFIED.);
#112=B_SPLINE_CURVE_WITH_KNOTS('',3,(#42102,#42103,#42104,#42105,#42106,
#42107,#42108),.UNSPECIFIED.,.F.,.F.,(4,3,4),(0.,0.000187283681607407,0.000374567363214814),
 .UNSPECIFIED.);
#113=B_SPLINE_CURVE_WITH_KNOTS('',3,(#42337,#42338,#42339,#42340,#42341,
#42342,#42343,#42344,#42345,#42346,#42347,#42348,#42349),.UNSPECIFIED.,
 .F.,.F.,(4,3,3,3,4),(0.,0.00011869928400736,0.000237398568014721,0.000356097852022082,
0.000474797136029442),.UNSPECIFIED.);
#114=B_SPLINE_CURVE_WITH_KNOTS('',3,(#42360,#42361,#42362,#42363,#42364,
#42365,#42366,#42367,#42368,#42369),.UNSPECIFIED.,.F.,.F.,(4,2,2,2,4),(0.,
0.00526042011315895,0.0104716694063178,0.0156904084377192,0.0209439877848184),
 .UNSPECIFIED.);
#115=B_SPLINE_CURVE_WITH_KNOTS('',3,(#42374,#42375,#42376,#42377,#42378,
#42379,#42380),.UNSPECIFIED.,.F.,.F.,(4,3,4),(0.,0.000203066032551728,0.000406132065103456),
 .UNSPECIFIED.);
#116=B_SPLINE_CURVE_WITH_KNOTS('',3,(#42391,#42392,#42393,#42394,#42395,
#42396,#42397),.UNSPECIFIED.,.F.,.F.,(4,3,4),(0.00113228003473031,0.00127403420813048,
0.00141578838153065),.UNSPECIFIED.);
#117=B_SPLINE_CURVE_WITH_KNOTS('',3,(#42402,#42403,#42404,#42405,#42406,
#42407,#42408),.UNSPECIFIED.,.F.,.F.,(4,3,4),(0.,0.000187283681607415,0.00037456736321483),
 .UNSPECIFIED.);
#118=B_SPLINE_CURVE_WITH_KNOTS('',3,(#42419,#42420,#42421,#42422,#42423,
#42424,#42425),.UNSPECIFIED.,.F.,.F.,(4,3,4),(0.00126502789080594,0.00142320799292252,
0.00158138809503909),.UNSPECIFIED.);
#119=B_SPLINE_CURVE_WITH_KNOTS('',3,(#42790,#42791,#42792,#42793,#42794,
#42795,#42796),.UNSPECIFIED.,.F.,.F.,(4,3,4),(0.0013944834746614,0.00156869861718197,
0.00174191494642305),.UNSPECIFIED.);
#120=B_SPLINE_CURVE_WITH_KNOTS('',3,(#42800,#42801,#42802,#42803,#42804,
#42805,#42806),.UNSPECIFIED.,.F.,.F.,(4,3,4),(0.0013944834746614,0.00156869861718197,
0.00174191494642305),.UNSPECIFIED.);
#121=B_SPLINE_CURVE_WITH_KNOTS('',3,(#42830,#42831,#42832,#42833,#42834,
#42835,#42836,#42837,#42838,#42839),.UNSPECIFIED.,.F.,.F.,(4,2,2,2,4),(0.,
0.00526042011316327,0.0104716694063339,0.0156904084377389,0.0209439877848332),
 .UNSPECIFIED.);
#122=B_SPLINE_CURVE_WITH_KNOTS('',3,(#42850,#42851,#42852,#42853,#42854,
#42855,#42856,#42857,#42858,#42859,#42860,#42861,#42862),.UNSPECIFIED.,
 .F.,.F.,(4,3,3,3,4),(0.,0.000118699284007367,0.000237398568014735,0.000356097852022102,
0.000474797136029469),.UNSPECIFIED.);
#123=B_SPLINE_CURVE_WITH_KNOTS('',3,(#42867,#42868,#42869,#42870,#42871,
#42872,#42873),.UNSPECIFIED.,.F.,.F.,(4,3,4),(0.00113228003473031,0.00127403420813048,
0.00141578838153066),.UNSPECIFIED.);
#124=B_SPLINE_CURVE_WITH_KNOTS('',3,(#42884,#42885,#42886,#42887,#42888,
#42889,#42890),.UNSPECIFIED.,.F.,.F.,(4,3,4),(0.,0.000203066032551723,0.000406132065103445),
 .UNSPECIFIED.);
#125=B_SPLINE_CURVE_WITH_KNOTS('',3,(#42895,#42896,#42897,#42898,#42899,
#42900,#42901),.UNSPECIFIED.,.F.,.F.,(4,3,4),(0.00126502789080594,0.00142320799292252,
0.0015813880950391),.UNSPECIFIED.);
#126=B_SPLINE_CURVE_WITH_KNOTS('',3,(#42912,#42913,#42914,#42915,#42916,
#42917,#42918),.UNSPECIFIED.,.F.,.F.,(4,3,4),(0.,0.000187283681607414,0.000374567363214827),
 .UNSPECIFIED.);
#127=B_SPLINE_CURVE_WITH_KNOTS('',3,(#43147,#43148,#43149,#43150,#43151,
#43152,#43153,#43154,#43155,#43156,#43157,#43158,#43159),.UNSPECIFIED.,
 .F.,.F.,(4,3,3,3,4),(0.,0.000118699284007367,0.000237398568014735,0.000356097852022102,
0.000474797136029469),.UNSPECIFIED.);
#128=B_SPLINE_CURVE_WITH_KNOTS('',3,(#43170,#43171,#43172,#43173,#43174,
#43175,#43176,#43177,#43178,#43179),.UNSPECIFIED.,.F.,.F.,(4,2,2,2,4),(0.,
0.00526042011316631,0.0104716694063484,0.015690408437764,0.0209439877848659),
 .UNSPECIFIED.);
#129=B_SPLINE_CURVE_WITH_KNOTS('',3,(#43184,#43185,#43186,#43187,#43188,
#43189,#43190),.UNSPECIFIED.,.F.,.F.,(4,3,4),(0.,0.000203066032551723,0.000406132065103445),
 .UNSPECIFIED.);
#130=B_SPLINE_CURVE_WITH_KNOTS('',3,(#43201,#43202,#43203,#43204,#43205,
#43206,#43207),.UNSPECIFIED.,.F.,.F.,(4,3,4),(0.00113228003473031,0.00127403420813048,
0.00141578838153066),.UNSPECIFIED.);
#131=B_SPLINE_CURVE_WITH_KNOTS('',3,(#43212,#43213,#43214,#43215,#43216,
#43217,#43218),.UNSPECIFIED.,.F.,.F.,(4,3,4),(0.,0.000187283681607414,0.000374567363214827),
 .UNSPECIFIED.);
#132=B_SPLINE_CURVE_WITH_KNOTS('',3,(#43229,#43230,#43231,#43232,#43233,
#43234,#43235),.UNSPECIFIED.,.F.,.F.,(4,3,4),(0.00126502789080594,0.00142320799292252,
0.0015813880950391),.UNSPECIFIED.);
#133=B_SPLINE_CURVE_WITH_KNOTS('',3,(#43532,#43533,#43534,#43535,#43536,
#43537,#43538),.UNSPECIFIED.,.F.,.F.,(4,3,4),(0.0013944834746614,0.00156869861718196,
0.00174191494642305),.UNSPECIFIED.);
#134=B_SPLINE_CURVE_WITH_KNOTS('',3,(#43542,#43543,#43544,#43545,#43546,
#43547,#43548),.UNSPECIFIED.,.F.,.F.,(4,3,4),(0.0013944834746614,0.00156869861718197,
0.00174191494642305),.UNSPECIFIED.);
#135=B_SPLINE_CURVE_WITH_KNOTS('',3,(#43572,#43573,#43574,#43575,#43576,
#43577,#43578,#43579,#43580,#43581),.UNSPECIFIED.,.F.,.F.,(4,2,2,2,4),(0.,
0.00526042011315947,0.0104716694063231,0.015690408437722,0.0209439877848092),
 .UNSPECIFIED.);
#136=B_SPLINE_CURVE_WITH_KNOTS('',3,(#43592,#43593,#43594,#43595,#43596,
#43597,#43598,#43599,#43600,#43601,#43602,#43603,#43604),.UNSPECIFIED.,
 .F.,.F.,(4,3,3,3,4),(0.,0.000118699284007361,0.000237398568014722,0.000356097852022083,
0.000474797136029444),.UNSPECIFIED.);
#137=B_SPLINE_CURVE_WITH_KNOTS('',3,(#43609,#43610,#43611,#43612,#43613,
#43614,#43615),.UNSPECIFIED.,.F.,.F.,(4,3,4),(0.00113228003473031,0.00127403420813048,
0.00141578838153066),.UNSPECIFIED.);
#138=B_SPLINE_CURVE_WITH_KNOTS('',3,(#43626,#43627,#43628,#43629,#43630,
#43631,#43632),.UNSPECIFIED.,.F.,.F.,(4,3,4),(0.,0.000203066032551722,0.000406132065103444),
 .UNSPECIFIED.);
#139=B_SPLINE_CURVE_WITH_KNOTS('',3,(#43637,#43638,#43639,#43640,#43641,
#43642,#43643),.UNSPECIFIED.,.F.,.F.,(4,3,4),(0.00126502789080594,0.00142320799292253,
0.00158138809503912),.UNSPECIFIED.);
#140=B_SPLINE_CURVE_WITH_KNOTS('',3,(#43654,#43655,#43656,#43657,#43658,
#43659,#43660),.UNSPECIFIED.,.F.,.F.,(4,3,4),(0.,0.000187283681607412,0.000374567363214824),
 .UNSPECIFIED.);
#141=B_SPLINE_CURVE_WITH_KNOTS('',3,(#43873,#43874,#43875,#43876,#43877,
#43878,#43879,#43880,#43881,#43882,#43883,#43884,#43885),.UNSPECIFIED.,
 .F.,.F.,(4,3,3,3,4),(0.,0.000118699284007364,0.000237398568014728,0.000356097852022092,
0.000474797136029457),.UNSPECIFIED.);
#142=B_SPLINE_CURVE_WITH_KNOTS('',3,(#43896,#43897,#43898,#43899,#43900,
#43901,#43902,#43903,#43904,#43905),.UNSPECIFIED.,.F.,.F.,(4,2,2,2,4),(0.,
0.00526042011316192,0.0104716694063336,0.0156904084377461,0.0209439877848426),
 .UNSPECIFIED.);
#143=B_SPLINE_CURVE_WITH_KNOTS('',3,(#43910,#43911,#43912,#43913,#43914,
#43915,#43916),.UNSPECIFIED.,.F.,.F.,(4,3,4),(0.,0.000203066032551723,0.000406132065103445),
 .UNSPECIFIED.);
#144=B_SPLINE_CURVE_WITH_KNOTS('',3,(#43927,#43928,#43929,#43930,#43931,
#43932,#43933),.UNSPECIFIED.,.F.,.F.,(4,3,4),(0.00113228003473031,0.00127403420813048,
0.00141578838153066),.UNSPECIFIED.);
#145=B_SPLINE_CURVE_WITH_KNOTS('',3,(#43938,#43939,#43940,#43941,#43942,
#43943,#43944),.UNSPECIFIED.,.F.,.F.,(4,3,4),(0.,0.000187283681607418,0.000374567363214837),
 .UNSPECIFIED.);
#146=B_SPLINE_CURVE_WITH_KNOTS('',3,(#43955,#43956,#43957,#43958,#43959,
#43960,#43961),.UNSPECIFIED.,.F.,.F.,(4,3,4),(0.00126502789080594,0.00142320799292252,
0.0015813880950391),.UNSPECIFIED.);
#147=B_SPLINE_CURVE_WITH_KNOTS('',3,(#44181,#44182,#44183,#44184,#44185,
#44186),.UNSPECIFIED.,.F.,.F.,(4,2,4),(0.,0.000190134978024329,0.000380269956048659),
 .UNSPECIFIED.);
#148=B_SPLINE_CURVE_WITH_KNOTS('',3,(#44190,#44191,#44192,#44193,#44194,
#44195),.UNSPECIFIED.,.F.,.F.,(4,2,4),(0.,0.000190134978024329,0.000380269956048659),
 .UNSPECIFIED.);
#149=B_SPLINE_CURVE_WITH_KNOTS('',3,(#44201,#44202,#44203,#44204,#44205,
#44206,#44207,#44208,#44209,#44210),.UNSPECIFIED.,.F.,.F.,(4,2,2,2,4),(0.,
0.000131545758044192,0.000263091516088384,0.000394637274132577,0.000526183032176769),
 .UNSPECIFIED.);
#150=B_SPLINE_CURVE_WITH_KNOTS('',3,(#44221,#44222,#44223,#44224,#44225,
#44226,#44227,#44228,#44229,#44230),.UNSPECIFIED.,.F.,.F.,(4,2,2,2,4),(0.,
0.00582165875416865,0.0116046152377829,0.0173793076659593,0.0232084247026302),
 .UNSPECIFIED.);
#151=B_SPLINE_CURVE_WITH_KNOTS('',3,(#44241,#44242,#44243,#44244,#44245,
#44246),.UNSPECIFIED.,.F.,.F.,(4,2,4),(0.,0.000225062726248243,0.000450125452496486),
 .UNSPECIFIED.);
#152=B_SPLINE_CURVE_WITH_KNOTS('',3,(#44257,#44258,#44259,#44260,#44261,
#44262),.UNSPECIFIED.,.F.,.F.,(4,2,4),(0.,0.000154705575294623,0.000309411150589247),
 .UNSPECIFIED.);
#153=B_SPLINE_CURVE_WITH_KNOTS('',3,(#44475,#44476,#44477,#44478,#44479,
#44480),.UNSPECIFIED.,.F.,.F.,(4,2,4),(0.,0.000172936470548356,0.000345872941096713),
 .UNSPECIFIED.);
#154=B_SPLINE_CURVE_WITH_KNOTS('',3,(#44484,#44485,#44486,#44487,#44488,
#44489),.UNSPECIFIED.,.F.,.F.,(4,2,4),(0.,0.000207571827648373,0.000415143655296747),
 .UNSPECIFIED.);
#155=B_SPLINE_CURVE_WITH_KNOTS('',3,(#44501,#44502,#44503,#44504,#44505,
#44506,#44507,#44508,#44509,#44510),.UNSPECIFIED.,.F.,.F.,(4,2,2,2,4),(0.,
0.00582165875416865,0.0116046152377829,0.0173793076659593,0.0232084247026302),
 .UNSPECIFIED.);
#156=B_SPLINE_CURVE_WITH_KNOTS('',3,(#44521,#44522,#44523,#44524,#44525,
#44526,#44527,#44528,#44529,#44530),.UNSPECIFIED.,.F.,.F.,(4,2,2,2,4),(0.,
0.000131545758044192,0.000263091516088384,0.000394637274132577,0.000526183032176769),
 .UNSPECIFIED.);
#157=B_SPLINE_CURVE_WITH_KNOTS('',3,(#44541,#44542,#44543,#44544,#44545,
#44546),.UNSPECIFIED.,.F.,.F.,(4,2,4),(0.,0.000154705575294623,0.000309411150589247),
 .UNSPECIFIED.);
#158=B_SPLINE_CURVE_WITH_KNOTS('',3,(#44557,#44558,#44559,#44560,#44561,
#44562),.UNSPECIFIED.,.F.,.F.,(4,2,4),(0.,0.000225062726248243,0.000450125452496486),
 .UNSPECIFIED.);
#159=B_SPLINE_CURVE_WITH_KNOTS('',3,(#44783,#44784,#44785,#44786,#44787,
#44788),.UNSPECIFIED.,.F.,.F.,(4,2,4),(0.,0.000207571827648373,0.000415143655296747),
 .UNSPECIFIED.);
#160=B_SPLINE_CURVE_WITH_KNOTS('',3,(#44791,#44792,#44793,#44794,#44795,
#44796),.UNSPECIFIED.,.F.,.F.,(4,2,4),(0.,0.000172936470548356,0.000345872941096713),
 .UNSPECIFIED.);
#161=B_SPLINE_CURVE_WITH_KNOTS('',3,(#44987,#44988,#44989,#44990,#44991,
#44992),.UNSPECIFIED.,.F.,.F.,(4,2,4),(0.,0.000190134978024329,0.000380269956048659),
 .UNSPECIFIED.);
#162=B_SPLINE_CURVE_WITH_KNOTS('',3,(#44996,#44997,#44998,#44999,#45000,
#45001),.UNSPECIFIED.,.F.,.F.,(4,2,4),(0.,0.000190134978024329,0.000380269956048659),
 .UNSPECIFIED.);
#163=B_SPLINE_CURVE_WITH_KNOTS('',3,(#45007,#45008,#45009,#45010,#45011,
#45012,#45013,#45014,#45015,#45016),.UNSPECIFIED.,.F.,.F.,(4,2,2,2,4),(0.,
0.000131545758044194,0.000263091516088388,0.000394637274132582,0.000526183032176776),
 .UNSPECIFIED.);
#164=B_SPLINE_CURVE_WITH_KNOTS('',3,(#45027,#45028,#45029,#45030,#45031,
#45032,#45033,#45034,#45035,#45036),.UNSPECIFIED.,.F.,.F.,(4,2,2,2,4),(0.,
0.00582165875416772,0.0116046152377756,0.0173793076659416,0.0232084247026066),
 .UNSPECIFIED.);
#165=B_SPLINE_CURVE_WITH_KNOTS('',3,(#45047,#45048,#45049,#45050,#45051,
#45052),.UNSPECIFIED.,.F.,.F.,(4,2,4),(0.,0.000225062726248249,0.000450125452496499),
 .UNSPECIFIED.);
#166=B_SPLINE_CURVE_WITH_KNOTS('',3,(#45063,#45064,#45065,#45066,#45067,
#45068),.UNSPECIFIED.,.F.,.F.,(4,2,4),(0.,0.000154705575294622,0.000309411150589244),
 .UNSPECIFIED.);
#167=B_SPLINE_CURVE_WITH_KNOTS('',3,(#45281,#45282,#45283,#45284,#45285,
#45286),.UNSPECIFIED.,.F.,.F.,(4,2,4),(0.,0.000172936470548357,0.000345872941096714),
 .UNSPECIFIED.);
#168=B_SPLINE_CURVE_WITH_KNOTS('',3,(#45290,#45291,#45292,#45293,#45294,
#45295),.UNSPECIFIED.,.F.,.F.,(4,2,4),(0.,0.000207571827648373,0.000415143655296746),
 .UNSPECIFIED.);
#169=B_SPLINE_CURVE_WITH_KNOTS('',3,(#45307,#45308,#45309,#45310,#45311,
#45312,#45313,#45314,#45315,#45316),.UNSPECIFIED.,.F.,.F.,(4,2,2,2,4),(0.,
0.0058216587541681,0.0116046152377789,0.0173793076659542,0.0232084247026242),
 .UNSPECIFIED.);
#170=B_SPLINE_CURVE_WITH_KNOTS('',3,(#45327,#45328,#45329,#45330,#45331,
#45332,#45333,#45334,#45335,#45336),.UNSPECIFIED.,.F.,.F.,(4,2,2,2,4),(0.,
0.000131545758044202,0.000263091516088404,0.000394637274132606,0.000526183032176808),
 .UNSPECIFIED.);
#171=B_SPLINE_CURVE_WITH_KNOTS('',3,(#45347,#45348,#45349,#45350,#45351,
#45352),.UNSPECIFIED.,.F.,.F.,(4,2,4),(0.,0.000154705575294617,0.000309411150589234),
 .UNSPECIFIED.);
#172=B_SPLINE_CURVE_WITH_KNOTS('',3,(#45363,#45364,#45365,#45366,#45367,
#45368),.UNSPECIFIED.,.F.,.F.,(4,2,4),(0.,0.000225062726248255,0.00045012545249651),
 .UNSPECIFIED.);
#173=B_SPLINE_CURVE_WITH_KNOTS('',3,(#45589,#45590,#45591,#45592,#45593,
#45594),.UNSPECIFIED.,.F.,.F.,(4,2,4),(0.,0.000207571827648389,0.000415143655296778),
 .UNSPECIFIED.);
#174=B_SPLINE_CURVE_WITH_KNOTS('',3,(#45597,#45598,#45599,#45600,#45601,
#45602),.UNSPECIFIED.,.F.,.F.,(4,2,4),(0.,0.000172936470548352,0.000345872941096704),
 .UNSPECIFIED.);
#175=B_SPLINE_CURVE_WITH_KNOTS('',3,(#45793,#45794,#45795,#45796,#45797,
#45798),.UNSPECIFIED.,.F.,.F.,(4,2,4),(0.,0.000190134978024329,0.000380269956048659),
 .UNSPECIFIED.);
#176=B_SPLINE_CURVE_WITH_KNOTS('',3,(#45802,#45803,#45804,#45805,#45806,
#45807),.UNSPECIFIED.,.F.,.F.,(4,2,4),(0.,0.000190134978024329,0.000380269956048659),
 .UNSPECIFIED.);
#177=B_SPLINE_CURVE_WITH_KNOTS('',3,(#45813,#45814,#45815,#45816,#45817,
#45818,#45819,#45820,#45821,#45822),.UNSPECIFIED.,.F.,.F.,(4,2,2,2,4),(0.,
0.000131545758044192,0.000263091516088384,0.000394637274132577,0.000526183032176769),
 .UNSPECIFIED.);
#178=B_SPLINE_CURVE_WITH_KNOTS('',3,(#45833,#45834,#45835,#45836,#45837,
#45838,#45839,#45840,#45841,#45842),.UNSPECIFIED.,.F.,.F.,(4,2,2,2,4),(0.,
0.00582165875416865,0.0116046152377829,0.0173793076659594,0.0232084247026305),
 .UNSPECIFIED.);
#179=B_SPLINE_CURVE_WITH_KNOTS('',3,(#45853,#45854,#45855,#45856,#45857,
#45858),.UNSPECIFIED.,.F.,.F.,(4,2,4),(0.,0.000225062726248243,0.000450125452496486),
 .UNSPECIFIED.);
#180=B_SPLINE_CURVE_WITH_KNOTS('',3,(#45869,#45870,#45871,#45872,#45873,
#45874),.UNSPECIFIED.,.F.,.F.,(4,2,4),(0.,0.000154705575294623,0.000309411150589247),
 .UNSPECIFIED.);
#181=B_SPLINE_CURVE_WITH_KNOTS('',3,(#46087,#46088,#46089,#46090,#46091,
#46092),.UNSPECIFIED.,.F.,.F.,(4,2,4),(0.,0.000172936470548356,0.000345872941096713),
 .UNSPECIFIED.);
#182=B_SPLINE_CURVE_WITH_KNOTS('',3,(#46096,#46097,#46098,#46099,#46100,
#46101),.UNSPECIFIED.,.F.,.F.,(4,2,4),(0.,0.000207571827648373,0.000415143655296747),
 .UNSPECIFIED.);
#183=B_SPLINE_CURVE_WITH_KNOTS('',3,(#46113,#46114,#46115,#46116,#46117,
#46118,#46119,#46120,#46121,#46122),.UNSPECIFIED.,.F.,.F.,(4,2,2,2,4),(0.,
0.00582165875416865,0.0116046152377829,0.0173793076659594,0.0232084247026305),
 .UNSPECIFIED.);
#184=B_SPLINE_CURVE_WITH_KNOTS('',3,(#46133,#46134,#46135,#46136,#46137,
#46138,#46139,#46140,#46141,#46142),.UNSPECIFIED.,.F.,.F.,(4,2,2,2,4),(0.,
0.000131545758044192,0.000263091516088384,0.000394637274132577,0.000526183032176769),
 .UNSPECIFIED.);
#185=B_SPLINE_CURVE_WITH_KNOTS('',3,(#46153,#46154,#46155,#46156,#46157,
#46158),.UNSPECIFIED.,.F.,.F.,(4,2,4),(0.,0.000154705575294623,0.000309411150589247),
 .UNSPECIFIED.);
#186=B_SPLINE_CURVE_WITH_KNOTS('',3,(#46169,#46170,#46171,#46172,#46173,
#46174),.UNSPECIFIED.,.F.,.F.,(4,2,4),(0.,0.000225062726248243,0.000450125452496486),
 .UNSPECIFIED.);
#187=B_SPLINE_CURVE_WITH_KNOTS('',3,(#46395,#46396,#46397,#46398,#46399,
#46400),.UNSPECIFIED.,.F.,.F.,(4,2,4),(0.,0.000207571827648373,0.000415143655296747),
 .UNSPECIFIED.);
#188=B_SPLINE_CURVE_WITH_KNOTS('',3,(#46403,#46404,#46405,#46406,#46407,
#46408),.UNSPECIFIED.,.F.,.F.,(4,2,4),(0.,0.000172936470548356,0.000345872941096713),
 .UNSPECIFIED.);
#189=B_SPLINE_CURVE_WITH_KNOTS('',3,(#46515,#46516,#46517,#46518,#46519,
#46520),.UNSPECIFIED.,.F.,.F.,(4,2,4),(0.,0.000190134978024329,0.000380269956048659),
 .UNSPECIFIED.);
#190=B_SPLINE_CURVE_WITH_KNOTS('',3,(#46524,#46525,#46526,#46527,#46528,
#46529),.UNSPECIFIED.,.F.,.F.,(4,2,4),(0.,0.000190134978024329,0.000380269956048659),
 .UNSPECIFIED.);
#191=B_SPLINE_CURVE_WITH_KNOTS('',3,(#46535,#46536,#46537,#46538,#46539,
#46540,#46541,#46542,#46543,#46544),.UNSPECIFIED.,.F.,.F.,(4,2,2,2,4),(0.,
0.000131545758044205,0.000263091516088411,0.000394637274132616,0.000526183032176821),
 .UNSPECIFIED.);
#192=B_SPLINE_CURVE_WITH_KNOTS('',3,(#46555,#46556,#46557,#46558,#46559,
#46560,#46561,#46562,#46563,#46564),.UNSPECIFIED.,.F.,.F.,(4,2,2,2,4),(0.,
0.00582165875416507,0.0116046152377718,0.0173793076659468,0.0232084247026225),
 .UNSPECIFIED.);
#193=B_SPLINE_CURVE_WITH_KNOTS('',3,(#46575,#46576,#46577,#46578,#46579,
#46580),.UNSPECIFIED.,.F.,.F.,(4,2,4),(0.,0.000225062726248245,0.00045012545249649),
 .UNSPECIFIED.);
#194=B_SPLINE_CURVE_WITH_KNOTS('',3,(#46591,#46592,#46593,#46594,#46595,
#46596),.UNSPECIFIED.,.F.,.F.,(4,2,4),(0.,0.000154705575294623,0.000309411150589245),
 .UNSPECIFIED.);
#195=B_SPLINE_CURVE_WITH_KNOTS('',3,(#46809,#46810,#46811,#46812,#46813,
#46814),.UNSPECIFIED.,.F.,.F.,(4,2,4),(0.,0.000172936470548359,0.000345872941096718),
 .UNSPECIFIED.);
#196=B_SPLINE_CURVE_WITH_KNOTS('',3,(#46818,#46819,#46820,#46821,#46822,
#46823),.UNSPECIFIED.,.F.,.F.,(4,2,4),(0.,0.00020757182764838,0.000415143655296759),
 .UNSPECIFIED.);
#197=B_SPLINE_CURVE_WITH_KNOTS('',3,(#46835,#46836,#46837,#46838,#46839,
#46840,#46841,#46842,#46843,#46844),.UNSPECIFIED.,.F.,.F.,(4,2,2,2,4),(0.,
0.00582165875416724,0.0116046152377813,0.0173793076659622,0.0232084247026362),
 .UNSPECIFIED.);
#198=B_SPLINE_CURVE_WITH_KNOTS('',3,(#46855,#46856,#46857,#46858,#46859,
#46860,#46861,#46862,#46863,#46864),.UNSPECIFIED.,.F.,.F.,(4,2,2,2,4),(0.,
0.000131545758044193,0.000263091516088385,0.000394637274132578,0.00052618303217677),
 .UNSPECIFIED.);
#199=B_SPLINE_CURVE_WITH_KNOTS('',3,(#46875,#46876,#46877,#46878,#46879,
#46880),.UNSPECIFIED.,.F.,.F.,(4,2,4),(0.,0.000154705575294619,0.000309411150589238),
 .UNSPECIFIED.);
#200=B_SPLINE_CURVE_WITH_KNOTS('',3,(#46891,#46892,#46893,#46894,#46895,
#46896),.UNSPECIFIED.,.F.,.F.,(4,2,4),(0.,0.000225062726248254,0.000450125452496509),
 .UNSPECIFIED.);
#201=B_SPLINE_CURVE_WITH_KNOTS('',3,(#47117,#47118,#47119,#47120,#47121,
#47122),.UNSPECIFIED.,.F.,.F.,(4,2,4),(0.,0.000207571827648382,0.000415143655296765),
 .UNSPECIFIED.);
#202=B_SPLINE_CURVE_WITH_KNOTS('',3,(#47125,#47126,#47127,#47128,#47129,
#47130),.UNSPECIFIED.,.F.,.F.,(4,2,4),(0.,0.000172936470548364,0.000345872941096728),
 .UNSPECIFIED.);
#203=B_SPLINE_CURVE_WITH_KNOTS('',3,(#47722,#47723,#47724,#47725,#47726,
#47727,#47728,#47729,#47730,#47731,#47732,#47733,#47734,#47735,#47736,#47737,
#47738,#47739,#47740,#47741,#47742,#47743,#47744,#47745,#47746,#47747,#47748,
#47749,#47750,#47751,#47752,#47753,#47754,#47755,#47756,#47757,#47758,#47759,
#47760,#47761,#47762,#47763,#47764,#47765),.UNSPECIFIED.,.F.,.F.,(4,2,2,
2,2,2,2,2,2,2,2,2,2,2,2,2,2,2,2,2,2,4),(1.03042657715857,1.05132214270209,
1.100750513701,1.12546469920046,1.13782179195019,1.15017888469991,1.15394123238651,
1.15582240622981,1.15770358007311,1.15853272625536,1.15870657574837,1.15888042524139,
1.1590542747344,1.15922812422741,1.16005727040969,1.16193844425299,1.16381961809628,
1.16758196578287,1.1799390585326,1.19229615128232,1.21701033678178,1.25539600392629),
 .UNSPECIFIED.);
#204=B_SPLINE_CURVE_WITH_KNOTS('',3,(#47957,#47958,#47959,#47960),
 .UNSPECIFIED.,.F.,.F.,(4,4),(0.,1.),.UNSPECIFIED.);
#205=B_SPLINE_CURVE_WITH_KNOTS('',3,(#48219,#48220,#48221,#48222,#48223,
#48224,#48225,#48226,#48227,#48228,#48229,#48230,#48231,#48232,#48233,#48234,
#48235,#48236,#48237,#48238,#48239,#48240,#48241,#48242,#48243,#48244,#48245,
#48246,#48247,#48248,#48249,#48250,#48251,#48252,#48253,#48254,#48255,#48256,
#48257,#48258,#48259,#48260,#48261,#48262),.UNSPECIFIED.,.F.,.F.,(4,2,2,
2,2,2,2,2,2,2,2,2,2,2,2,2,2,2,2,2,2,4),(-1.28733427332421,-1.2664387077807,
-1.21701033678179,-1.19229615128233,-1.1799390585326,-1.16758196578287,
-1.16381961809627,-1.16193844425297,-1.16005727040967,-1.15922812422743,
-1.15905427473441,-1.15888042524139,-1.15870657574838,-1.15853272625537,
-1.15770358007309,-1.1558224062298,-1.1539412323865,-1.15017888469992,-1.13782179195019,
-1.12546469920046,-1.10075051370101,-1.0623648465565),.UNSPECIFIED.);
#206=B_SPLINE_CURVE_WITH_KNOTS('',3,(#48728,#48729,#48730,#48731,#48732,
#48733,#48734,#48735,#48736,#48737,#48738,#48739,#48740,#48741,#48742,#48743,
#48744,#48745,#48746,#48747,#48748,#48749,#48750,#48751,#48752,#48753,#48754,
#48755,#48756,#48757,#48758,#48759,#48760,#48761,#48762,#48763,#48764,#48765,
#48766,#48767,#48768,#48769,#48770,#48771),.UNSPECIFIED.,.F.,.F.,(4,2,2,
2,2,2,2,2,2,2,2,2,2,2,2,2,2,2,2,2,2,4),(1.03042657715857,1.05132214270208,
1.10075051370097,1.12546469920041,1.13782179195014,1.15017888469986,1.15394123238646,
1.15582240622976,1.15770358007306,1.15853272625537,1.15870657574839,1.1588804252414,
1.15905427473441,1.15922812422743,1.16005727040974,1.16193844425304,1.16381961809634,
1.16758196578294,1.17993905853267,1.19229615128239,1.21701033678185,1.25539600392631),
 .UNSPECIFIED.);
#207=B_SPLINE_CURVE_WITH_KNOTS('',3,(#48948,#48949,#48950,#48951),
 .UNSPECIFIED.,.F.,.F.,(4,4),(0.,1.),.UNSPECIFIED.);
#208=B_SPLINE_CURVE_WITH_KNOTS('',3,(#49210,#49211,#49212,#49213,#49214,
#49215,#49216,#49217,#49218,#49219,#49220,#49221,#49222,#49223,#49224,#49225,
#49226,#49227,#49228,#49229,#49230,#49231,#49232,#49233,#49234,#49235,#49236,
#49237,#49238,#49239,#49240,#49241,#49242,#49243,#49244,#49245,#49246,#49247,
#49248,#49249,#49250,#49251,#49252,#49253),.UNSPECIFIED.,.F.,.F.,(4,2,2,
2,2,2,2,2,2,2,2,2,2,2,2,2,2,2,2,2,2,4),(-1.28733427332428,-1.26643870778077,
-1.21701033678185,-1.19229615128239,-1.17993905853267,-1.16758196578294,
-1.16381961809634,-1.16193844425303,-1.16005727040973,-1.15922812422746,
-1.15905427473445,-1.15888042524143,-1.15870657574842,-1.1585327262554,
-1.15770358007311,-1.15582240622981,-1.15394123238652,-1.15017888469992,
-1.13782179195019,-1.12546469920047,-1.10075051370101,-1.0623648465565),
 .UNSPECIFIED.);
#209=B_SPLINE_CURVE_WITH_KNOTS('',3,(#49719,#49720,#49721,#49722,#49723,
#49724,#49725,#49726,#49727,#49728,#49729,#49730,#49731,#49732,#49733,#49734,
#49735,#49736,#49737,#49738,#49739,#49740,#49741,#49742,#49743,#49744,#49745,
#49746,#49747,#49748,#49749,#49750,#49751,#49752,#49753,#49754,#49755,#49756,
#49757,#49758,#49759,#49760,#49761,#49762),.UNSPECIFIED.,.F.,.F.,(4,2,2,
2,2,2,2,2,2,2,2,2,2,2,2,2,2,2,2,2,2,4),(1.03042657715857,1.05132214270209,
1.100750513701,1.12546469920046,1.13782179195019,1.15017888469991,1.15394123238651,
1.15582240622981,1.15770358007311,1.15853272625536,1.15870657574837,1.15888042524139,
1.1590542747344,1.15922812422741,1.16005727040969,1.16193844425299,1.16381961809628,
1.16758196578287,1.1799390585326,1.19229615128232,1.21701033678178,1.25539600392629),
 .UNSPECIFIED.);
#210=B_SPLINE_CURVE_WITH_KNOTS('',3,(#49939,#49940,#49941,#49942),
 .UNSPECIFIED.,.F.,.F.,(4,4),(0.,1.),.UNSPECIFIED.);
#211=B_SPLINE_CURVE_WITH_KNOTS('',3,(#50201,#50202,#50203,#50204,#50205,
#50206,#50207,#50208,#50209,#50210,#50211,#50212,#50213,#50214,#50215,#50216,
#50217,#50218,#50219,#50220,#50221,#50222,#50223,#50224,#50225,#50226,#50227,
#50228,#50229,#50230,#50231,#50232,#50233,#50234,#50235,#50236,#50237,#50238,
#50239,#50240,#50241,#50242,#50243,#50244),.UNSPECIFIED.,.F.,.F.,(4,2,2,
2,2,2,2,2,2,2,2,2,2,2,2,2,2,2,2,2,2,4),(-1.28733427332421,-1.2664387077807,
-1.21701033678179,-1.19229615128233,-1.1799390585326,-1.16758196578287,
-1.16381961809627,-1.16193844425297,-1.16005727040967,-1.15922812422743,
-1.15905427473441,-1.15888042524139,-1.15870657574838,-1.15853272625537,
-1.15770358007309,-1.1558224062298,-1.1539412323865,-1.15017888469992,-1.13782179195019,
-1.12546469920046,-1.10075051370101,-1.0623648465565),.UNSPECIFIED.);
#212=B_SPLINE_CURVE_WITH_KNOTS('',3,(#50709,#50710,#50711,#50712,#50713,
#50714,#50715,#50716,#50717,#50718,#50719,#50720,#50721,#50722,#50723,#50724,
#50725,#50726,#50727,#50728,#50729,#50730,#50731,#50732,#50733,#50734,#50735,
#50736,#50737,#50738,#50739,#50740,#50741,#50742,#50743,#50744,#50745,#50746,
#50747,#50748,#50749,#50750,#50751,#50752),.UNSPECIFIED.,.F.,.F.,(4,2,2,
2,2,2,2,2,2,2,2,2,2,2,2,2,2,2,2,2,2,4),(1.03042657715857,1.05132214270209,
1.100750513701,1.12546469920046,1.13782179195018,1.15017888469991,1.15394123238651,
1.15582240622981,1.15770358007311,1.15853272625539,1.1587065757484,1.15888042524142,
1.15905427473444,1.15922812422747,1.16005727040972,1.16193844425301,1.16381961809631,
1.16758196578291,1.17993905853263,1.19229615128236,1.21701033678181,1.25539600392633),
 .UNSPECIFIED.);
#213=B_SPLINE_CURVE_WITH_KNOTS('',3,(#50927,#50928,#50929,#50930),
 .UNSPECIFIED.,.F.,.F.,(4,4),(0.,1.),.UNSPECIFIED.);
#214=B_SPLINE_CURVE_WITH_KNOTS('',3,(#51171,#51172,#51173,#51174,#51175,
#51176,#51177,#51178,#51179,#51180,#51181,#51182,#51183,#51184,#51185,#51186,
#51187,#51188,#51189,#51190,#51191,#51192,#51193,#51194,#51195,#51196,#51197,
#51198,#51199,#51200,#51201,#51202,#51203,#51204,#51205,#51206,#51207,#51208,
#51209,#51210,#51211,#51212,#51213,#51214),.UNSPECIFIED.,.F.,.F.,(4,2,2,
2,2,2,2,2,2,2,2,2,2,2,2,2,2,2,2,2,2,4),(-1.28733427332424,-1.26643870778073,
-1.21701033678182,-1.19229615128236,-1.17993905853263,-1.16758196578291,
-1.16381961809633,-1.16193844425304,-1.16005727040975,-1.15922812422744,
-1.15905427473442,-1.15888042524141,-1.15870657574838,-1.15853272625536,
-1.15770358007311,-1.15582240622981,-1.15394123238652,-1.15017888469992,
-1.13782179195019,-1.12546469920047,-1.10075051370101,-1.0623648465565),
 .UNSPECIFIED.);
#215=FACE_BOUND('',#9068,.T.);
#216=FACE_BOUND('',#9069,.T.);
#217=FACE_BOUND('',#9070,.T.);
#218=FACE_BOUND('',#9071,.T.);
#219=FACE_BOUND('',#9072,.T.);
#220=FACE_BOUND('',#9073,.T.);
#221=FACE_BOUND('',#9074,.T.);
#222=FACE_BOUND('',#9075,.T.);
#223=FACE_BOUND('',#9076,.T.);
#224=FACE_BOUND('',#9077,.T.);
#225=FACE_BOUND('',#9078,.T.);
#226=FACE_BOUND('',#9079,.T.);
#227=FACE_BOUND('',#9080,.T.);
#228=FACE_BOUND('',#9081,.T.);
#229=FACE_BOUND('',#9082,.T.);
#230=FACE_BOUND('',#9083,.T.);
#231=FACE_BOUND('',#9084,.T.);
#232=FACE_BOUND('',#9085,.T.);
#233=FACE_BOUND('',#9086,.T.);
#234=FACE_BOUND('',#9087,.T.);
#235=FACE_BOUND('',#9088,.T.);
#236=FACE_BOUND('',#9089,.T.);
#237=FACE_BOUND('',#9090,.T.);
#238=FACE_BOUND('',#9091,.T.);
#239=FACE_BOUND('',#9092,.T.);
#240=FACE_BOUND('',#9093,.T.);
#241=FACE_BOUND('',#9094,.T.);
#242=FACE_BOUND('',#9095,.T.);
#243=FACE_BOUND('',#9096,.T.);
#244=FACE_BOUND('',#9097,.T.);
#245=FACE_BOUND('',#9098,.T.);
#246=FACE_BOUND('',#9099,.T.);
#247=FACE_BOUND('',#9100,.T.);
#248=FACE_BOUND('',#9101,.T.);
#249=FACE_BOUND('',#9102,.T.);
#250=FACE_BOUND('',#9103,.T.);
#251=FACE_BOUND('',#9104,.T.);
#252=FACE_BOUND('',#9105,.T.);
#253=FACE_BOUND('',#9106,.T.);
#254=FACE_BOUND('',#9107,.T.);
#255=FACE_BOUND('',#9108,.T.);
#256=FACE_BOUND('',#9109,.T.);
#257=FACE_BOUND('',#9110,.T.);
#258=FACE_BOUND('',#9111,.T.);
#259=FACE_BOUND('',#9112,.T.);
#260=FACE_BOUND('',#9113,.T.);
#261=FACE_BOUND('',#9114,.T.);
#262=FACE_BOUND('',#9115,.T.);
#263=FACE_BOUND('',#9116,.T.);
#264=FACE_BOUND('',#9117,.T.);
#265=FACE_BOUND('',#9118,.T.);
#266=FACE_BOUND('',#9119,.T.);
#267=FACE_BOUND('',#9120,.T.);
#268=FACE_BOUND('',#9121,.T.);
#269=FACE_BOUND('',#9122,.T.);
#270=FACE_BOUND('',#9123,.T.);
#271=FACE_BOUND('',#9124,.T.);
#272=FACE_BOUND('',#9125,.T.);
#273=FACE_BOUND('',#9126,.T.);
#274=FACE_BOUND('',#9127,.T.);
#275=FACE_BOUND('',#9128,.T.);
#276=FACE_BOUND('',#9129,.T.);
#277=FACE_BOUND('',#9130,.T.);
#278=FACE_BOUND('',#9131,.T.);
#279=FACE_BOUND('',#9132,.T.);
#280=FACE_BOUND('',#9133,.T.);
#281=FACE_BOUND('',#9134,.T.);
#282=FACE_BOUND('',#9135,.T.);
#283=FACE_BOUND('',#9136,.T.);
#284=FACE_BOUND('',#9137,.T.);
#285=FACE_BOUND('',#9138,.T.);
#286=FACE_BOUND('',#9139,.T.);
#287=FACE_BOUND('',#9140,.T.);
#288=FACE_BOUND('',#9141,.T.);
#289=FACE_BOUND('',#9142,.T.);
#290=FACE_BOUND('',#9143,.T.);
#291=FACE_BOUND('',#9144,.T.);
#292=FACE_BOUND('',#9145,.T.);
#293=FACE_BOUND('',#9146,.T.);
#294=FACE_BOUND('',#9147,.T.);
#295=FACE_BOUND('',#9148,.T.);
#296=FACE_BOUND('',#9149,.T.);
#297=FACE_BOUND('',#9150,.T.);
#298=FACE_BOUND('',#9151,.T.);
#299=FACE_BOUND('',#9152,.T.);
#300=FACE_BOUND('',#9153,.T.);
#301=FACE_BOUND('',#9154,.T.);
#302=FACE_BOUND('',#9155,.T.);
#303=FACE_BOUND('',#9156,.T.);
#304=FACE_BOUND('',#9157,.T.);
#305=FACE_BOUND('',#9158,.T.);
#306=FACE_BOUND('',#9159,.T.);
#307=FACE_BOUND('',#9160,.T.);
#308=FACE_BOUND('',#9161,.T.);
#309=FACE_BOUND('',#9162,.T.);
#310=FACE_BOUND('',#9163,.T.);
#311=FACE_BOUND('',#9164,.T.);
#312=FACE_BOUND('',#9165,.T.);
#313=FACE_BOUND('',#9166,.T.);
#314=FACE_BOUND('',#9167,.T.);
#315=FACE_BOUND('',#9168,.T.);
#316=FACE_BOUND('',#9169,.T.);
#317=FACE_BOUND('',#9170,.T.);
#318=FACE_BOUND('',#9171,.T.);
#319=FACE_BOUND('',#9172,.T.);
#320=FACE_BOUND('',#9173,.T.);
#321=FACE_BOUND('',#9174,.T.);
#322=FACE_BOUND('',#9175,.T.);
#323=FACE_BOUND('',#9176,.T.);
#324=FACE_BOUND('',#9177,.T.);
#325=FACE_BOUND('',#9178,.T.);
#326=FACE_BOUND('',#9179,.T.);
#327=FACE_BOUND('',#9180,.T.);
#328=FACE_BOUND('',#9181,.T.);
#329=FACE_BOUND('',#9182,.T.);
#330=FACE_BOUND('',#9183,.T.);
#331=FACE_BOUND('',#9184,.T.);
#332=FACE_BOUND('',#9185,.T.);
#333=FACE_BOUND('',#9186,.T.);
#334=FACE_BOUND('',#9187,.T.);
#335=FACE_BOUND('',#9188,.T.);
#336=FACE_BOUND('',#9189,.T.);
#337=FACE_BOUND('',#9190,.T.);
#338=FACE_BOUND('',#9191,.T.);
#339=FACE_BOUND('',#9192,.T.);
#340=FACE_BOUND('',#9193,.T.);
#341=FACE_BOUND('',#9194,.T.);
#342=FACE_BOUND('',#9195,.T.);
#343=FACE_BOUND('',#9196,.T.);
#344=FACE_BOUND('',#9197,.T.);
#345=FACE_BOUND('',#9198,.T.);
#346=FACE_BOUND('',#9199,.T.);
#347=FACE_BOUND('',#9200,.T.);
#348=FACE_BOUND('',#9201,.T.);
#349=FACE_BOUND('',#9202,.T.);
#350=FACE_BOUND('',#9203,.T.);
#351=FACE_BOUND('',#9204,.T.);
#352=FACE_BOUND('',#9205,.T.);
#353=FACE_BOUND('',#9206,.T.);
#354=FACE_BOUND('',#9207,.T.);
#355=FACE_BOUND('',#9208,.T.);
#356=FACE_BOUND('',#9209,.T.);
#357=FACE_BOUND('',#9210,.T.);
#358=FACE_BOUND('',#9211,.T.);
#359=FACE_BOUND('',#9212,.T.);
#360=FACE_BOUND('',#9213,.T.);
#361=FACE_BOUND('',#9214,.T.);
#362=FACE_BOUND('',#9215,.T.);
#363=FACE_BOUND('',#9216,.T.);
#364=FACE_BOUND('',#9217,.T.);
#365=FACE_BOUND('',#9218,.T.);
#366=FACE_BOUND('',#9219,.T.);
#367=FACE_BOUND('',#9220,.T.);
#368=FACE_BOUND('',#9221,.T.);
#369=FACE_BOUND('',#9222,.T.);
#370=FACE_BOUND('',#9223,.T.);
#371=FACE_BOUND('',#9224,.T.);
#372=FACE_BOUND('',#9225,.T.);
#373=FACE_BOUND('',#9226,.T.);
#374=FACE_BOUND('',#9227,.T.);
#375=FACE_BOUND('',#9228,.T.);
#376=FACE_BOUND('',#9229,.T.);
#377=FACE_BOUND('',#9230,.T.);
#378=FACE_BOUND('',#9231,.T.);
#379=FACE_BOUND('',#9232,.T.);
#380=FACE_BOUND('',#9233,.T.);
#381=FACE_BOUND('',#9234,.T.);
#382=FACE_BOUND('',#9235,.T.);
#383=FACE_BOUND('',#9236,.T.);
#384=FACE_BOUND('',#9237,.T.);
#385=FACE_BOUND('',#9238,.T.);
#386=FACE_BOUND('',#9239,.T.);
#387=FACE_BOUND('',#9240,.T.);
#388=FACE_BOUND('',#9241,.T.);
#389=FACE_BOUND('',#9242,.T.);
#390=FACE_BOUND('',#9243,.T.);
#391=FACE_BOUND('',#9244,.T.);
#392=FACE_BOUND('',#9246,.T.);
#393=FACE_BOUND('',#9247,.T.);
#394=FACE_BOUND('',#9248,.T.);
#395=FACE_BOUND('',#9249,.T.);
#396=FACE_BOUND('',#9250,.T.);
#397=FACE_BOUND('',#9251,.T.);
#398=FACE_BOUND('',#9252,.T.);
#399=FACE_BOUND('',#9253,.T.);
#400=FACE_BOUND('',#9254,.T.);
#401=FACE_BOUND('',#9255,.T.);
#402=FACE_BOUND('',#9256,.T.);
#403=FACE_BOUND('',#9257,.T.);
#404=FACE_BOUND('',#9258,.T.);
#405=FACE_BOUND('',#9259,.T.);
#406=FACE_BOUND('',#9260,.T.);
#407=FACE_BOUND('',#9261,.T.);
#408=FACE_BOUND('',#9262,.T.);
#409=FACE_BOUND('',#9263,.T.);
#410=FACE_BOUND('',#9264,.T.);
#411=FACE_BOUND('',#9265,.T.);
#412=FACE_BOUND('',#9266,.T.);
#413=FACE_BOUND('',#9267,.T.);
#414=FACE_BOUND('',#9268,.T.);
#415=FACE_BOUND('',#9269,.T.);
#416=FACE_BOUND('',#9270,.T.);
#417=FACE_BOUND('',#9271,.T.);
#418=FACE_BOUND('',#9272,.T.);
#419=FACE_BOUND('',#9273,.T.);
#420=FACE_BOUND('',#9274,.T.);
#421=FACE_BOUND('',#9275,.T.);
#422=FACE_BOUND('',#9276,.T.);
#423=FACE_BOUND('',#9277,.T.);
#424=FACE_BOUND('',#9278,.T.);
#425=FACE_BOUND('',#9279,.T.);
#426=FACE_BOUND('',#9280,.T.);
#427=FACE_BOUND('',#9281,.T.);
#428=FACE_BOUND('',#9282,.T.);
#429=FACE_BOUND('',#9283,.T.);
#430=FACE_BOUND('',#9284,.T.);
#431=FACE_BOUND('',#9285,.T.);
#432=FACE_BOUND('',#9286,.T.);
#433=FACE_BOUND('',#9287,.T.);
#434=FACE_BOUND('',#9288,.T.);
#435=FACE_BOUND('',#9289,.T.);
#436=FACE_BOUND('',#9290,.T.);
#437=FACE_BOUND('',#9291,.T.);
#438=FACE_BOUND('',#9292,.T.);
#439=FACE_BOUND('',#9293,.T.);
#440=FACE_BOUND('',#9294,.T.);
#441=FACE_BOUND('',#9295,.T.);
#442=FACE_BOUND('',#9296,.T.);
#443=FACE_BOUND('',#9297,.T.);
#444=FACE_BOUND('',#9298,.T.);
#445=FACE_BOUND('',#9299,.T.);
#446=FACE_BOUND('',#9300,.T.);
#447=FACE_BOUND('',#9301,.T.);
#448=FACE_BOUND('',#9302,.T.);
#449=FACE_BOUND('',#9303,.T.);
#450=FACE_BOUND('',#9304,.T.);
#451=FACE_BOUND('',#9305,.T.);
#452=FACE_BOUND('',#9306,.T.);
#453=FACE_BOUND('',#9307,.T.);
#454=FACE_BOUND('',#9308,.T.);
#455=FACE_BOUND('',#9309,.T.);
#456=FACE_BOUND('',#9310,.T.);
#457=FACE_BOUND('',#9311,.T.);
#458=FACE_BOUND('',#9312,.T.);
#459=FACE_BOUND('',#9313,.T.);
#460=FACE_BOUND('',#9314,.T.);
#461=FACE_BOUND('',#9315,.T.);
#462=FACE_BOUND('',#9316,.T.);
#463=FACE_BOUND('',#9317,.T.);
#464=FACE_BOUND('',#9318,.T.);
#465=FACE_BOUND('',#9319,.T.);
#466=FACE_BOUND('',#9320,.T.);
#467=FACE_BOUND('',#9321,.T.);
#468=FACE_BOUND('',#9322,.T.);
#469=FACE_BOUND('',#9323,.T.);
#470=FACE_BOUND('',#9324,.T.);
#471=FACE_BOUND('',#9325,.T.);
#472=FACE_BOUND('',#9326,.T.);
#473=FACE_BOUND('',#9327,.T.);
#474=FACE_BOUND('',#9328,.T.);
#475=FACE_BOUND('',#9329,.T.);
#476=FACE_BOUND('',#9330,.T.);
#477=FACE_BOUND('',#9331,.T.);
#478=FACE_BOUND('',#9332,.T.);
#479=FACE_BOUND('',#9333,.T.);
#480=FACE_BOUND('',#9334,.T.);
#481=FACE_BOUND('',#9335,.T.);
#482=FACE_BOUND('',#9336,.T.);
#483=FACE_BOUND('',#9337,.T.);
#484=FACE_BOUND('',#9338,.T.);
#485=FACE_BOUND('',#9339,.T.);
#486=FACE_BOUND('',#9340,.T.);
#487=FACE_BOUND('',#9341,.T.);
#488=FACE_BOUND('',#9342,.T.);
#489=FACE_BOUND('',#9343,.T.);
#490=FACE_BOUND('',#9344,.T.);
#491=FACE_BOUND('',#9345,.T.);
#492=FACE_BOUND('',#9346,.T.);
#493=FACE_BOUND('',#9347,.T.);
#494=FACE_BOUND('',#9348,.T.);
#495=FACE_BOUND('',#9349,.T.);
#496=FACE_BOUND('',#9350,.T.);
#497=FACE_BOUND('',#9351,.T.);
#498=FACE_BOUND('',#9352,.T.);
#499=FACE_BOUND('',#9353,.T.);
#500=FACE_BOUND('',#9354,.T.);
#501=FACE_BOUND('',#9355,.T.);
#502=FACE_BOUND('',#9356,.T.);
#503=FACE_BOUND('',#9357,.T.);
#504=FACE_BOUND('',#9358,.T.);
#505=FACE_BOUND('',#9359,.T.);
#506=FACE_BOUND('',#9360,.T.);
#507=FACE_BOUND('',#9361,.T.);
#508=FACE_BOUND('',#9362,.T.);
#509=FACE_BOUND('',#9363,.T.);
#510=FACE_BOUND('',#9364,.T.);
#511=FACE_BOUND('',#9365,.T.);
#512=FACE_BOUND('',#9366,.T.);
#513=FACE_BOUND('',#9367,.T.);
#514=FACE_BOUND('',#9368,.T.);
#515=FACE_BOUND('',#9369,.T.);
#516=FACE_BOUND('',#9370,.T.);
#517=FACE_BOUND('',#9371,.T.);
#518=FACE_BOUND('',#9372,.T.);
#519=FACE_BOUND('',#9373,.T.);
#520=FACE_BOUND('',#9374,.T.);
#521=FACE_BOUND('',#9375,.T.);
#522=FACE_BOUND('',#9376,.T.);
#523=FACE_BOUND('',#9377,.T.);
#524=FACE_BOUND('',#9378,.T.);
#525=FACE_BOUND('',#9379,.T.);
#526=FACE_BOUND('',#9380,.T.);
#527=FACE_BOUND('',#9381,.T.);
#528=FACE_BOUND('',#9382,.T.);
#529=FACE_BOUND('',#9383,.T.);
#530=FACE_BOUND('',#9384,.T.);
#531=FACE_BOUND('',#9385,.T.);
#532=FACE_BOUND('',#9386,.T.);
#533=FACE_BOUND('',#9387,.T.);
#534=FACE_BOUND('',#9388,.T.);
#535=FACE_BOUND('',#9389,.T.);
#536=FACE_BOUND('',#9390,.T.);
#537=FACE_BOUND('',#9391,.T.);
#538=FACE_BOUND('',#9392,.T.);
#539=FACE_BOUND('',#9393,.T.);
#540=FACE_BOUND('',#9394,.T.);
#541=FACE_BOUND('',#9395,.T.);
#542=FACE_BOUND('',#9396,.T.);
#543=FACE_BOUND('',#9397,.T.);
#544=FACE_BOUND('',#9398,.T.);
#545=FACE_BOUND('',#9399,.T.);
#546=FACE_BOUND('',#9400,.T.);
#547=FACE_BOUND('',#9401,.T.);
#548=FACE_BOUND('',#9402,.T.);
#549=FACE_BOUND('',#9403,.T.);
#550=FACE_BOUND('',#9404,.T.);
#551=FACE_BOUND('',#9405,.T.);
#552=FACE_BOUND('',#9406,.T.);
#553=FACE_BOUND('',#9407,.T.);
#554=FACE_BOUND('',#9408,.T.);
#555=FACE_BOUND('',#9409,.T.);
#556=FACE_BOUND('',#9410,.T.);
#557=FACE_BOUND('',#9411,.T.);
#558=FACE_BOUND('',#9412,.T.);
#559=FACE_BOUND('',#9413,.T.);
#560=FACE_BOUND('',#9414,.T.);
#561=FACE_BOUND('',#9415,.T.);
#562=FACE_BOUND('',#9416,.T.);
#563=FACE_BOUND('',#9417,.T.);
#564=FACE_BOUND('',#9418,.T.);
#565=FACE_BOUND('',#9419,.T.);
#566=FACE_BOUND('',#9420,.T.);
#567=FACE_BOUND('',#9421,.T.);
#568=FACE_BOUND('',#9422,.T.);
#569=FACE_BOUND('',#9423,.T.);
#570=FACE_BOUND('',#9424,.T.);
#571=FACE_BOUND('',#9425,.T.);
#572=FACE_BOUND('',#9426,.T.);
#573=FACE_BOUND('',#9427,.T.);
#574=FACE_BOUND('',#9428,.T.);
#575=FACE_BOUND('',#9429,.T.);
#576=FACE_BOUND('',#9430,.T.);
#577=FACE_BOUND('',#9618,.T.);
#578=FACE_BOUND('',#9620,.T.);
#579=FACE_BOUND('',#9622,.T.);
#580=ELLIPSE('',#29678,0.212909815672888,0.199024236070394);
#581=ELLIPSE('',#29682,0.212909815670807,0.199024236066366);
#582=ELLIPSE('',#29685,0.212909815669945,0.199024236064699);
#583=ELLIPSE('',#29687,0.212909815670807,0.199024236066366);
#584=ELLIPSE('',#29876,0.212909815670807,0.199024236066366);
#585=ELLIPSE('',#29878,0.212909815672255,0.199024236069217);
#586=ELLIPSE('',#30047,0.212909815670773,0.199024236066302);
#587=ELLIPSE('',#30049,0.212909815670807,0.199024236066366);
#588=ELLIPSE('',#30537,0.235956562712376,0.220582441455717);
#589=ELLIPSE('',#30539,0.235956562717693,0.220582441466044);
#590=ELLIPSE('',#30712,0.235956562717693,0.220582441466044);
#591=ELLIPSE('',#30714,0.235956562713908,0.220582441458674);
#592=ELLIPSE('',#31019,0.235956562712306,0.220582441455506);
#593=ELLIPSE('',#31023,0.235956562717693,0.220582441466044);
#594=ELLIPSE('',#31024,0.235956562712872,0.220582441456658);
#595=ELLIPSE('',#31026,0.235956562717693,0.220582441466044);
#596=PLANE('',#29676);
#597=PLANE('',#30365);
#598=PLANE('',#31071);
#599=PLANE('',#31072);
#600=PLANE('',#31073);
#601=PLANE('',#31076);
#602=PLANE('',#31077);
#603=PLANE('',#31079);
#604=PLANE('',#31080);
#605=PLANE('',#31081);
#606=PLANE('',#31084);
#607=PLANE('',#31085);
#608=PLANE('',#31086);
#609=PLANE('',#31089);
#610=PLANE('',#31090);
#611=PLANE('',#31091);
#612=PLANE('',#31094);
#613=PLANE('',#31095);
#614=PLANE('',#31096);
#615=PLANE('',#31099);
#616=PLANE('',#31100);
#617=PLANE('',#31101);
#618=PLANE('',#31104);
#619=PLANE('',#31106);
#620=PLANE('',#31108);
#621=PLANE('',#31111);
#622=PLANE('',#31113);
#623=PLANE('',#31115);
#624=PLANE('',#31117);
#625=PLANE('',#31119);
#626=PLANE('',#31121);
#627=PLANE('',#31123);
#628=PLANE('',#31125);
#629=PLANE('',#31126);
#630=PLANE('',#31128);
#631=PLANE('',#31130);
#632=PLANE('',#31132);
#633=PLANE('',#31134);
#634=PLANE('',#31136);
#635=PLANE('',#31138);
#636=PLANE('',#31140);
#637=PLANE('',#31142);
#638=PLANE('',#31144);
#639=PLANE('',#31146);
#640=PLANE('',#31148);
#641=PLANE('',#31150);
#642=PLANE('',#31152);
#643=PLANE('',#31154);
#644=PLANE('',#31156);
#645=PLANE('',#31158);
#646=PLANE('',#31161);
#647=PLANE('',#31163);
#648=PLANE('',#31165);
#649=PLANE('',#31167);
#650=PLANE('',#31169);
#651=PLANE('',#31171);
#652=PLANE('',#31173);
#653=PLANE('',#31175);
#654=PLANE('',#31176);
#655=PLANE('',#31178);
#656=PLANE('',#31180);
#657=PLANE('',#31182);
#658=PLANE('',#31184);
#659=PLANE('',#31186);
#660=PLANE('',#31188);
#661=PLANE('',#31190);
#662=PLANE('',#31192);
#663=PLANE('',#31194);
#664=PLANE('',#31196);
#665=PLANE('',#31198);
#666=PLANE('',#31200);
#667=PLANE('',#31203);
#668=PLANE('',#31205);
#669=PLANE('',#31207);
#670=PLANE('',#31209);
#671=PLANE('',#31211);
#672=PLANE('',#31213);
#673=PLANE('',#31215);
#674=PLANE('',#31217);
#675=PLANE('',#31219);
#676=PLANE('',#31221);
#677=PLANE('',#31223);
#678=PLANE('',#31225);
#679=PLANE('',#31227);
#680=PLANE('',#31229);
#681=PLANE('',#31231);
#682=PLANE('',#31233);
#683=PLANE('',#31235);
#684=PLANE('',#31236);
#685=PLANE('',#31238);
#686=PLANE('',#31240);
#687=PLANE('',#31242);
#688=PLANE('',#31244);
#689=PLANE('',#31246);
#690=PLANE('',#31248);
#691=PLANE('',#31256);
#692=PLANE('',#31257);
#693=PLANE('',#31258);
#694=PLANE('',#31262);
#695=PLANE('',#31264);
#696=PLANE('',#31267);
#697=PLANE('',#31270);
#698=PLANE('',#31273);
#699=PLANE('',#31276);
#700=PLANE('',#31279);
#701=PLANE('',#31281);
#702=PLANE('',#31283);
#703=PLANE('',#31286);
#704=PLANE('',#31288);
#705=PLANE('',#31290);
#706=PLANE('',#31292);
#707=PLANE('',#31294);
#708=PLANE('',#31296);
#709=PLANE('',#31298);
#710=PLANE('',#31300);
#711=PLANE('',#31301);
#712=PLANE('',#31303);
#713=PLANE('',#31305);
#714=PLANE('',#31307);
#715=PLANE('',#31309);
#716=PLANE('',#31311);
#717=PLANE('',#31313);
#718=PLANE('',#31315);
#719=PLANE('',#31317);
#720=PLANE('',#31319);
#721=PLANE('',#31321);
#722=PLANE('',#31323);
#723=PLANE('',#31325);
#724=PLANE('',#31327);
#725=PLANE('',#31329);
#726=PLANE('',#31331);
#727=PLANE('',#31333);
#728=PLANE('',#31336);
#729=PLANE('',#31338);
#730=PLANE('',#31340);
#731=PLANE('',#31342);
#732=PLANE('',#31344);
#733=PLANE('',#31346);
#734=PLANE('',#31348);
#735=PLANE('',#31350);
#736=PLANE('',#31351);
#737=PLANE('',#31353);
#738=PLANE('',#31355);
#739=PLANE('',#31357);
#740=PLANE('',#31359);
#741=PLANE('',#31361);
#742=PLANE('',#31363);
#743=PLANE('',#31365);
#744=PLANE('',#31367);
#745=PLANE('',#31369);
#746=PLANE('',#31371);
#747=PLANE('',#31373);
#748=PLANE('',#31375);
#749=PLANE('',#31378);
#750=PLANE('',#31380);
#751=PLANE('',#31382);
#752=PLANE('',#31384);
#753=PLANE('',#31386);
#754=PLANE('',#31388);
#755=PLANE('',#31390);
#756=PLANE('',#31392);
#757=PLANE('',#31394);
#758=PLANE('',#31396);
#759=PLANE('',#31398);
#760=PLANE('',#31400);
#761=PLANE('',#31402);
#762=PLANE('',#31404);
#763=PLANE('',#31406);
#764=PLANE('',#31408);
#765=PLANE('',#31410);
#766=PLANE('',#31411);
#767=PLANE('',#31413);
#768=PLANE('',#31415);
#769=PLANE('',#31417);
#770=PLANE('',#31419);
#771=PLANE('',#31421);
#772=PLANE('',#31423);
#773=PLANE('',#31430);
#774=PLANE('',#31431);
#775=PLANE('',#31432);
#776=PLANE('',#31435);
#777=PLANE('',#31436);
#778=PLANE('',#31438);
#779=PLANE('',#31439);
#780=PLANE('',#31440);
#781=PLANE('',#31443);
#782=PLANE('',#31444);
#783=PLANE('',#31445);
#784=PLANE('',#31448);
#785=PLANE('',#31449);
#786=PLANE('',#31450);
#787=PLANE('',#31453);
#788=PLANE('',#31454);
#789=PLANE('',#31455);
#790=PLANE('',#31458);
#791=PLANE('',#31459);
#792=PLANE('',#31460);
#793=PLANE('',#31463);
#794=PLANE('',#31464);
#795=PLANE('',#31466);
#796=PLANE('',#31468);
#797=PLANE('',#31470);
#798=PLANE('',#31472);
#799=PLANE('',#31474);
#800=PLANE('',#31476);
#801=PLANE('',#31478);
#802=PLANE('',#31480);
#803=PLANE('',#31482);
#804=PLANE('',#31483);
#805=PLANE('',#31485);
#806=PLANE('',#31487);
#807=PLANE('',#31489);
#808=PLANE('',#31491);
#809=PLANE('',#31493);
#810=PLANE('',#31495);
#811=PLANE('',#31497);
#812=PLANE('',#31499);
#813=PLANE('',#31501);
#814=PLANE('',#31503);
#815=PLANE('',#31505);
#816=PLANE('',#31507);
#817=PLANE('',#31509);
#818=PLANE('',#31511);
#819=PLANE('',#31512);
#820=PLANE('',#31514);
#821=PLANE('',#31516);
#822=PLANE('',#31518);
#823=PLANE('',#31520);
#824=PLANE('',#31522);
#825=PLANE('',#31524);
#826=PLANE('',#31526);
#827=PLANE('',#31528);
#828=PLANE('',#31530);
#829=PLANE('',#31531);
#830=PLANE('',#31533);
#831=PLANE('',#31535);
#832=PLANE('',#31537);
#833=PLANE('',#31539);
#834=PLANE('',#31541);
#835=PLANE('',#31543);
#836=PLANE('',#31545);
#837=PLANE('',#31547);
#838=PLANE('',#31549);
#839=PLANE('',#31551);
#840=PLANE('',#31552);
#841=PLANE('',#31554);
#842=PLANE('',#31556);
#843=PLANE('',#31558);
#844=PLANE('',#31560);
#845=PLANE('',#31562);
#846=PLANE('',#31564);
#847=PLANE('',#31566);
#848=PLANE('',#31568);
#849=PLANE('',#31570);
#850=PLANE('',#31572);
#851=PLANE('',#31574);
#852=PLANE('',#31576);
#853=PLANE('',#31578);
#854=PLANE('',#31580);
#855=PLANE('',#31582);
#856=PLANE('',#31584);
#857=PLANE('',#31586);
#858=PLANE('',#31588);
#859=PLANE('',#31589);
#860=PLANE('',#31591);
#861=PLANE('',#31593);
#862=PLANE('',#31594);
#863=PLANE('',#31596);
#864=PLANE('',#31597);
#865=PLANE('',#31599);
#866=PLANE('',#31608);
#867=PLANE('',#31610);
#868=PLANE('',#31613);
#869=PLANE('',#31616);
#870=PLANE('',#31619);
#871=PLANE('',#31622);
#872=PLANE('',#31625);
#873=PLANE('',#31627);
#874=PLANE('',#31629);
#875=PLANE('',#31632);
#876=PLANE('',#31634);
#877=PLANE('',#31636);
#878=PLANE('',#31638);
#879=PLANE('',#31640);
#880=PLANE('',#31642);
#881=PLANE('',#31644);
#882=PLANE('',#31646);
#883=PLANE('',#31647);
#884=PLANE('',#31649);
#885=PLANE('',#31651);
#886=PLANE('',#31653);
#887=PLANE('',#31655);
#888=PLANE('',#31657);
#889=PLANE('',#31659);
#890=PLANE('',#31661);
#891=PLANE('',#31663);
#892=PLANE('',#31665);
#893=PLANE('',#31667);
#894=PLANE('',#31669);
#895=PLANE('',#31671);
#896=PLANE('',#31673);
#897=PLANE('',#31675);
#898=PLANE('',#31677);
#899=PLANE('',#31679);
#900=PLANE('',#31682);
#901=PLANE('',#31684);
#902=PLANE('',#31686);
#903=PLANE('',#31688);
#904=PLANE('',#31690);
#905=PLANE('',#31692);
#906=PLANE('',#31694);
#907=PLANE('',#31696);
#908=PLANE('',#31697);
#909=PLANE('',#31699);
#910=PLANE('',#31701);
#911=PLANE('',#31703);
#912=PLANE('',#31705);
#913=PLANE('',#31707);
#914=PLANE('',#31709);
#915=PLANE('',#31711);
#916=PLANE('',#31713);
#917=PLANE('',#31715);
#918=PLANE('',#31717);
#919=PLANE('',#31719);
#920=PLANE('',#31721);
#921=PLANE('',#31724);
#922=PLANE('',#31726);
#923=PLANE('',#31728);
#924=PLANE('',#31730);
#925=PLANE('',#31732);
#926=PLANE('',#31734);
#927=PLANE('',#31736);
#928=PLANE('',#31738);
#929=PLANE('',#31740);
#930=PLANE('',#31742);
#931=PLANE('',#31744);
#932=PLANE('',#31746);
#933=PLANE('',#31748);
#934=PLANE('',#31750);
#935=PLANE('',#31752);
#936=PLANE('',#31754);
#937=PLANE('',#31756);
#938=PLANE('',#31757);
#939=PLANE('',#31759);
#940=PLANE('',#31761);
#941=PLANE('',#31763);
#942=PLANE('',#31765);
#943=PLANE('',#31767);
#944=PLANE('',#31769);
#945=PLANE('',#31776);
#946=PLANE('',#31777);
#947=PLANE('',#31778);
#948=PLANE('',#31781);
#949=PLANE('',#31782);
#950=PLANE('',#31784);
#951=PLANE('',#31785);
#952=PLANE('',#31786);
#953=PLANE('',#31789);
#954=PLANE('',#31790);
#955=PLANE('',#31791);
#956=PLANE('',#31794);
#957=PLANE('',#31795);
#958=PLANE('',#31796);
#959=PLANE('',#31799);
#960=PLANE('',#31800);
#961=PLANE('',#31801);
#962=PLANE('',#31804);
#963=PLANE('',#31805);
#964=PLANE('',#31806);
#965=PLANE('',#31809);
#966=PLANE('',#31810);
#967=PLANE('',#31812);
#968=PLANE('',#31814);
#969=PLANE('',#31816);
#970=PLANE('',#31818);
#971=PLANE('',#31820);
#972=PLANE('',#31822);
#973=PLANE('',#31824);
#974=PLANE('',#31826);
#975=PLANE('',#31828);
#976=PLANE('',#31829);
#977=PLANE('',#31831);
#978=PLANE('',#31833);
#979=PLANE('',#31835);
#980=PLANE('',#31837);
#981=PLANE('',#31839);
#982=PLANE('',#31841);
#983=PLANE('',#31843);
#984=PLANE('',#31845);
#985=PLANE('',#31847);
#986=PLANE('',#31849);
#987=PLANE('',#31851);
#988=PLANE('',#31853);
#989=PLANE('',#31855);
#990=PLANE('',#31857);
#991=PLANE('',#31858);
#992=PLANE('',#31860);
#993=PLANE('',#31862);
#994=PLANE('',#31864);
#995=PLANE('',#31866);
#996=PLANE('',#31868);
#997=PLANE('',#31870);
#998=PLANE('',#31872);
#999=PLANE('',#31874);
#1000=PLANE('',#31876);
#1001=PLANE('',#31877);
#1002=PLANE('',#31879);
#1003=PLANE('',#31881);
#1004=PLANE('',#31883);
#1005=PLANE('',#31885);
#1006=PLANE('',#31887);
#1007=PLANE('',#31889);
#1008=PLANE('',#31891);
#1009=PLANE('',#31893);
#1010=PLANE('',#31895);
#1011=PLANE('',#31897);
#1012=PLANE('',#31898);
#1013=PLANE('',#31900);
#1014=PLANE('',#31902);
#1015=PLANE('',#31904);
#1016=PLANE('',#31906);
#1017=PLANE('',#31908);
#1018=PLANE('',#31910);
#1019=PLANE('',#31912);
#1020=PLANE('',#31914);
#1021=PLANE('',#31916);
#1022=PLANE('',#31918);
#1023=PLANE('',#31920);
#1024=PLANE('',#31922);
#1025=PLANE('',#31924);
#1026=PLANE('',#31926);
#1027=PLANE('',#31928);
#1028=PLANE('',#31930);
#1029=PLANE('',#31932);
#1030=PLANE('',#31934);
#1031=PLANE('',#31935);
#1032=PLANE('',#31937);
#1033=PLANE('',#31939);
#1034=PLANE('',#31940);
#1035=PLANE('',#31942);
#1036=PLANE('',#31943);
#1037=PLANE('',#31945);
#1038=PLANE('',#31954);
#1039=PLANE('',#31956);
#1040=PLANE('',#31959);
#1041=PLANE('',#31962);
#1042=PLANE('',#31965);
#1043=PLANE('',#31968);
#1044=PLANE('',#31971);
#1045=PLANE('',#31973);
#1046=PLANE('',#31975);
#1047=PLANE('',#31978);
#1048=PLANE('',#31980);
#1049=PLANE('',#31982);
#1050=PLANE('',#31984);
#1051=PLANE('',#31986);
#1052=PLANE('',#31988);
#1053=PLANE('',#31990);
#1054=PLANE('',#31992);
#1055=PLANE('',#31993);
#1056=PLANE('',#31995);
#1057=PLANE('',#31997);
#1058=PLANE('',#31999);
#1059=PLANE('',#32001);
#1060=PLANE('',#32003);
#1061=PLANE('',#32005);
#1062=PLANE('',#32007);
#1063=PLANE('',#32009);
#1064=PLANE('',#32011);
#1065=PLANE('',#32013);
#1066=PLANE('',#32015);
#1067=PLANE('',#32017);
#1068=PLANE('',#32019);
#1069=PLANE('',#32021);
#1070=PLANE('',#32023);
#1071=PLANE('',#32025);
#1072=PLANE('',#32028);
#1073=PLANE('',#32030);
#1074=PLANE('',#32032);
#1075=PLANE('',#32034);
#1076=PLANE('',#32036);
#1077=PLANE('',#32038);
#1078=PLANE('',#32040);
#1079=PLANE('',#32042);
#1080=PLANE('',#32043);
#1081=PLANE('',#32045);
#1082=PLANE('',#32047);
#1083=PLANE('',#32049);
#1084=PLANE('',#32051);
#1085=PLANE('',#32053);
#1086=PLANE('',#32055);
#1087=PLANE('',#32057);
#1088=PLANE('',#32059);
#1089=PLANE('',#32061);
#1090=PLANE('',#32063);
#1091=PLANE('',#32065);
#1092=PLANE('',#32067);
#1093=PLANE('',#32070);
#1094=PLANE('',#32072);
#1095=PLANE('',#32074);
#1096=PLANE('',#32076);
#1097=PLANE('',#32078);
#1098=PLANE('',#32080);
#1099=PLANE('',#32082);
#1100=PLANE('',#32084);
#1101=PLANE('',#32086);
#1102=PLANE('',#32088);
#1103=PLANE('',#32090);
#1104=PLANE('',#32092);
#1105=PLANE('',#32094);
#1106=PLANE('',#32096);
#1107=PLANE('',#32098);
#1108=PLANE('',#32100);
#1109=PLANE('',#32102);
#1110=PLANE('',#32103);
#1111=PLANE('',#32105);
#1112=PLANE('',#32107);
#1113=PLANE('',#32109);
#1114=PLANE('',#32111);
#1115=PLANE('',#32113);
#1116=PLANE('',#32115);
#1117=PLANE('',#32122);
#1118=PLANE('',#32123);
#1119=PLANE('',#32124);
#1120=PLANE('',#32127);
#1121=PLANE('',#32128);
#1122=PLANE('',#32130);
#1123=PLANE('',#32131);
#1124=PLANE('',#32132);
#1125=PLANE('',#32135);
#1126=PLANE('',#32136);
#1127=PLANE('',#32137);
#1128=PLANE('',#32140);
#1129=PLANE('',#32141);
#1130=PLANE('',#32142);
#1131=PLANE('',#32145);
#1132=PLANE('',#32146);
#1133=PLANE('',#32147);
#1134=PLANE('',#32150);
#1135=PLANE('',#32151);
#1136=PLANE('',#32152);
#1137=PLANE('',#32155);
#1138=PLANE('',#32156);
#1139=PLANE('',#32158);
#1140=PLANE('',#32160);
#1141=PLANE('',#32162);
#1142=PLANE('',#32164);
#1143=PLANE('',#32166);
#1144=PLANE('',#32168);
#1145=PLANE('',#32170);
#1146=PLANE('',#32172);
#1147=PLANE('',#32174);
#1148=PLANE('',#32175);
#1149=PLANE('',#32177);
#1150=PLANE('',#32179);
#1151=PLANE('',#32181);
#1152=PLANE('',#32183);
#1153=PLANE('',#32185);
#1154=PLANE('',#32187);
#1155=PLANE('',#32189);
#1156=PLANE('',#32191);
#1157=PLANE('',#32193);
#1158=PLANE('',#32195);
#1159=PLANE('',#32197);
#1160=PLANE('',#32199);
#1161=PLANE('',#32201);
#1162=PLANE('',#32203);
#1163=PLANE('',#32204);
#1164=PLANE('',#32206);
#1165=PLANE('',#32208);
#1166=PLANE('',#32210);
#1167=PLANE('',#32212);
#1168=PLANE('',#32214);
#1169=PLANE('',#32216);
#1170=PLANE('',#32218);
#1171=PLANE('',#32220);
#1172=PLANE('',#32222);
#1173=PLANE('',#32223);
#1174=PLANE('',#32225);
#1175=PLANE('',#32227);
#1176=PLANE('',#32229);
#1177=PLANE('',#32231);
#1178=PLANE('',#32233);
#1179=PLANE('',#32235);
#1180=PLANE('',#32237);
#1181=PLANE('',#32239);
#1182=PLANE('',#32241);
#1183=PLANE('',#32243);
#1184=PLANE('',#32244);
#1185=PLANE('',#32246);
#1186=PLANE('',#32248);
#1187=PLANE('',#32250);
#1188=PLANE('',#32252);
#1189=PLANE('',#32254);
#1190=PLANE('',#32256);
#1191=PLANE('',#32258);
#1192=PLANE('',#32260);
#1193=PLANE('',#32262);
#1194=PLANE('',#32264);
#1195=PLANE('',#32266);
#1196=PLANE('',#32268);
#1197=PLANE('',#32270);
#1198=PLANE('',#32272);
#1199=PLANE('',#32274);
#1200=PLANE('',#32276);
#1201=PLANE('',#32278);
#1202=PLANE('',#32280);
#1203=PLANE('',#32281);
#1204=PLANE('',#32283);
#1205=PLANE('',#32285);
#1206=PLANE('',#32286);
#1207=PLANE('',#32288);
#1208=PLANE('',#32289);
#1209=PLANE('',#32291);
#1210=PLANE('',#32299);
#1211=PLANE('',#32301);
#1212=PLANE('',#32304);
#1213=PLANE('',#32307);
#1214=PLANE('',#32310);
#1215=PLANE('',#32313);
#1216=PLANE('',#32316);
#1217=PLANE('',#32317);
#1218=PLANE('',#32319);
#1219=PLANE('',#32321);
#1220=PLANE('',#32323);
#1221=PLANE('',#32325);
#1222=PLANE('',#32327);
#1223=PLANE('',#32329);
#1224=PLANE('',#32331);
#1225=PLANE('',#32333);
#1226=PLANE('',#32335);
#1227=PLANE('',#32336);
#1228=PLANE('',#32338);
#1229=PLANE('',#32340);
#1230=PLANE('',#32342);
#1231=PLANE('',#32344);
#1232=PLANE('',#32346);
#1233=PLANE('',#32348);
#1234=PLANE('',#32350);
#1235=PLANE('',#32352);
#1236=PLANE('',#32354);
#1237=PLANE('',#32356);
#1238=PLANE('',#32358);
#1239=PLANE('',#32360);
#1240=PLANE('',#32362);
#1241=PLANE('',#32364);
#1242=PLANE('',#32365);
#1243=PLANE('',#32367);
#1244=PLANE('',#32369);
#1245=PLANE('',#32371);
#1246=PLANE('',#32373);
#1247=PLANE('',#32375);
#1248=PLANE('',#32377);
#1249=PLANE('',#32379);
#1250=PLANE('',#32381);
#1251=PLANE('',#32383);
#1252=PLANE('',#32384);
#1253=PLANE('',#32386);
#1254=PLANE('',#32388);
#1255=PLANE('',#32390);
#1256=PLANE('',#32392);
#1257=PLANE('',#32394);
#1258=PLANE('',#32396);
#1259=PLANE('',#32398);
#1260=PLANE('',#32400);
#1261=PLANE('',#32402);
#1262=PLANE('',#32404);
#1263=PLANE('',#32405);
#1264=PLANE('',#32407);
#1265=PLANE('',#32409);
#1266=PLANE('',#32411);
#1267=PLANE('',#32413);
#1268=PLANE('',#32415);
#1269=PLANE('',#32417);
#1270=PLANE('',#32419);
#1271=PLANE('',#32421);
#1272=PLANE('',#32423);
#1273=PLANE('',#32425);
#1274=PLANE('',#32427);
#1275=PLANE('',#32429);
#1276=PLANE('',#32431);
#1277=PLANE('',#32433);
#1278=PLANE('',#32435);
#1279=PLANE('',#32437);
#1280=PLANE('',#32439);
#1281=PLANE('',#32441);
#1282=PLANE('',#32442);
#1283=PLANE('',#32444);
#1284=PLANE('',#32446);
#1285=PLANE('',#32447);
#1286=PLANE('',#32449);
#1287=PLANE('',#32450);
#1288=PLANE('',#32452);
#1289=LINE('',#40891,#4098);
#1290=LINE('',#40896,#4099);
#1291=LINE('',#40901,#4100);
#1292=LINE('',#40907,#4101);
#1293=LINE('',#40912,#4102);
#1294=LINE('',#40920,#4103);
#1295=LINE('',#40924,#4104);
#1296=LINE('',#40928,#4105);
#1297=LINE('',#40932,#4106);
#1298=LINE('',#40938,#4107);
#1299=LINE('',#40942,#4108);
#1300=LINE('',#40950,#4109);
#1301=LINE('',#40953,#4110);
#1302=LINE('',#40958,#4111);
#1303=LINE('',#40962,#4112);
#1304=LINE('',#40966,#4113);
#1305=LINE('',#40969,#4114);
#1306=LINE('',#40974,#4115);
#1307=LINE('',#40978,#4116);
#1308=LINE('',#40982,#4117);
#1309=LINE('',#40985,#4118);
#1310=LINE('',#40990,#4119);
#1311=LINE('',#40994,#4120);
#1312=LINE('',#40998,#4121);
#1313=LINE('',#41001,#4122);
#1314=LINE('',#41006,#4123);
#1315=LINE('',#41010,#4124);
#1316=LINE('',#41014,#4125);
#1317=LINE('',#41017,#4126);
#1318=LINE('',#41020,#4127);
#1319=LINE('',#41024,#4128);
#1320=LINE('',#41028,#4129);
#1321=LINE('',#41032,#4130);
#1322=LINE('',#41036,#4131);
#1323=LINE('',#41040,#4132);
#1324=LINE('',#41044,#4133);
#1325=LINE('',#41048,#4134);
#1326=LINE('',#41052,#4135);
#1327=LINE('',#41056,#4136);
#1328=LINE('',#41060,#4137);
#1329=LINE('',#41064,#4138);
#1330=LINE('',#41068,#4139);
#1331=LINE('',#41072,#4140);
#1332=LINE('',#41076,#4141);
#1333=LINE('',#41080,#4142);
#1334=LINE('',#41084,#4143);
#1335=LINE('',#41088,#4144);
#1336=LINE('',#41092,#4145);
#1337=LINE('',#41096,#4146);
#1338=LINE('',#41100,#4147);
#1339=LINE('',#41104,#4148);
#1340=LINE('',#41108,#4149);
#1341=LINE('',#41112,#4150);
#1342=LINE('',#41116,#4151);
#1343=LINE('',#41120,#4152);
#1344=LINE('',#41124,#4153);
#1345=LINE('',#41128,#4154);
#1346=LINE('',#41132,#4155);
#1347=LINE('',#41136,#4156);
#1348=LINE('',#41140,#4157);
#1349=LINE('',#41144,#4158);
#1350=LINE('',#41148,#4159);
#1351=LINE('',#41152,#4160);
#1352=LINE('',#41156,#4161);
#1353=LINE('',#41160,#4162);
#1354=LINE('',#41164,#4163);
#1355=LINE('',#41168,#4164);
#1356=LINE('',#41188,#4165);
#1357=LINE('',#41192,#4166);
#1358=LINE('',#41196,#4167);
#1359=LINE('',#41200,#4168);
#1360=LINE('',#41204,#4169);
#1361=LINE('',#41221,#4170);
#1362=LINE('',#41225,#4171);
#1363=LINE('',#41229,#4172);
#1364=LINE('',#41255,#4173);
#1365=LINE('',#41259,#4174);
#1366=LINE('',#41263,#4175);
#1367=LINE('',#41283,#4176);
#1368=LINE('',#41287,#4177);
#1369=LINE('',#41291,#4178);
#1370=LINE('',#41303,#4179);
#1371=LINE('',#41307,#4180);
#1372=LINE('',#41311,#4181);
#1373=LINE('',#41314,#4182);
#1374=LINE('',#41319,#4183);
#1375=LINE('',#41323,#4184);
#1376=LINE('',#41327,#4185);
#1377=LINE('',#41330,#4186);
#1378=LINE('',#41335,#4187);
#1379=LINE('',#41339,#4188);
#1380=LINE('',#41343,#4189);
#1381=LINE('',#41346,#4190);
#1382=LINE('',#41351,#4191);
#1383=LINE('',#41355,#4192);
#1384=LINE('',#41359,#4193);
#1385=LINE('',#41362,#4194);
#1386=LINE('',#41367,#4195);
#1387=LINE('',#41371,#4196);
#1388=LINE('',#41375,#4197);
#1389=LINE('',#41378,#4198);
#1390=LINE('',#41383,#4199);
#1391=LINE('',#41387,#4200);
#1392=LINE('',#41391,#4201);
#1393=LINE('',#41394,#4202);
#1394=LINE('',#41399,#4203);
#1395=LINE('',#41403,#4204);
#1396=LINE('',#41407,#4205);
#1397=LINE('',#41410,#4206);
#1398=LINE('',#41415,#4207);
#1399=LINE('',#41419,#4208);
#1400=LINE('',#41423,#4209);
#1401=LINE('',#41426,#4210);
#1402=LINE('',#41431,#4211);
#1403=LINE('',#41435,#4212);
#1404=LINE('',#41439,#4213);
#1405=LINE('',#41442,#4214);
#1406=LINE('',#41447,#4215);
#1407=LINE('',#41451,#4216);
#1408=LINE('',#41455,#4217);
#1409=LINE('',#41458,#4218);
#1410=LINE('',#41463,#4219);
#1411=LINE('',#41467,#4220);
#1412=LINE('',#41471,#4221);
#1413=LINE('',#41474,#4222);
#1414=LINE('',#41479,#4223);
#1415=LINE('',#41483,#4224);
#1416=LINE('',#41487,#4225);
#1417=LINE('',#41490,#4226);
#1418=LINE('',#41495,#4227);
#1419=LINE('',#41499,#4228);
#1420=LINE('',#41503,#4229);
#1421=LINE('',#41506,#4230);
#1422=LINE('',#41509,#4231);
#1423=LINE('',#41513,#4232);
#1424=LINE('',#41517,#4233);
#1425=LINE('',#41521,#4234);
#1426=LINE('',#41541,#4235);
#1427=LINE('',#41545,#4236);
#1428=LINE('',#41549,#4237);
#1429=LINE('',#41572,#4238);
#1430=LINE('',#41576,#4239);
#1431=LINE('',#41580,#4240);
#1432=LINE('',#41600,#4241);
#1433=LINE('',#41604,#4242);
#1434=LINE('',#41608,#4243);
#1435=LINE('',#41620,#4244);
#1436=LINE('',#41624,#4245);
#1437=LINE('',#41628,#4246);
#1438=LINE('',#41631,#4247);
#1439=LINE('',#41636,#4248);
#1440=LINE('',#41640,#4249);
#1441=LINE('',#41644,#4250);
#1442=LINE('',#41647,#4251);
#1443=LINE('',#41652,#4252);
#1444=LINE('',#41656,#4253);
#1445=LINE('',#41660,#4254);
#1446=LINE('',#41663,#4255);
#1447=LINE('',#41668,#4256);
#1448=LINE('',#41672,#4257);
#1449=LINE('',#41676,#4258);
#1450=LINE('',#41679,#4259);
#1451=LINE('',#41684,#4260);
#1452=LINE('',#41688,#4261);
#1453=LINE('',#41692,#4262);
#1454=LINE('',#41695,#4263);
#1455=LINE('',#41700,#4264);
#1456=LINE('',#41704,#4265);
#1457=LINE('',#41708,#4266);
#1458=LINE('',#41711,#4267);
#1459=LINE('',#41716,#4268);
#1460=LINE('',#41720,#4269);
#1461=LINE('',#41724,#4270);
#1462=LINE('',#41727,#4271);
#1463=LINE('',#41732,#4272);
#1464=LINE('',#41736,#4273);
#1465=LINE('',#41740,#4274);
#1466=LINE('',#41743,#4275);
#1467=LINE('',#41748,#4276);
#1468=LINE('',#41752,#4277);
#1469=LINE('',#41756,#4278);
#1470=LINE('',#41759,#4279);
#1471=LINE('',#41764,#4280);
#1472=LINE('',#41768,#4281);
#1473=LINE('',#41772,#4282);
#1474=LINE('',#41775,#4283);
#1475=LINE('',#41780,#4284);
#1476=LINE('',#41784,#4285);
#1477=LINE('',#41788,#4286);
#1478=LINE('',#41791,#4287);
#1479=LINE('',#41796,#4288);
#1480=LINE('',#41800,#4289);
#1481=LINE('',#41804,#4290);
#1482=LINE('',#41807,#4291);
#1483=LINE('',#41812,#4292);
#1484=LINE('',#41816,#4293);
#1485=LINE('',#41820,#4294);
#1486=LINE('',#41823,#4295);
#1487=LINE('',#41828,#4296);
#1488=LINE('',#41832,#4297);
#1489=LINE('',#41840,#4298);
#1490=LINE('',#41843,#4299);
#1491=LINE('',#41848,#4300);
#1492=LINE('',#41852,#4301);
#1493=LINE('',#41856,#4302);
#1494=LINE('',#41859,#4303);
#1495=LINE('',#41864,#4304);
#1496=LINE('',#41868,#4305);
#1497=LINE('',#41872,#4306);
#1498=LINE('',#41875,#4307);
#1499=LINE('',#41880,#4308);
#1500=LINE('',#41884,#4309);
#1501=LINE('',#41888,#4310);
#1502=LINE('',#41891,#4311);
#1503=LINE('',#41894,#4312);
#1504=LINE('',#41898,#4313);
#1505=LINE('',#41902,#4314);
#1506=LINE('',#41906,#4315);
#1507=LINE('',#41910,#4316);
#1508=LINE('',#41914,#4317);
#1509=LINE('',#41918,#4318);
#1510=LINE('',#41922,#4319);
#1511=LINE('',#41926,#4320);
#1512=LINE('',#41930,#4321);
#1513=LINE('',#41934,#4322);
#1514=LINE('',#41938,#4323);
#1515=LINE('',#41942,#4324);
#1516=LINE('',#41946,#4325);
#1517=LINE('',#41950,#4326);
#1518=LINE('',#41954,#4327);
#1519=LINE('',#41958,#4328);
#1520=LINE('',#41962,#4329);
#1521=LINE('',#41966,#4330);
#1522=LINE('',#41970,#4331);
#1523=LINE('',#41974,#4332);
#1524=LINE('',#41978,#4333);
#1525=LINE('',#41998,#4334);
#1526=LINE('',#42002,#4335);
#1527=LINE('',#42006,#4336);
#1528=LINE('',#42010,#4337);
#1529=LINE('',#42014,#4338);
#1530=LINE('',#42031,#4339);
#1531=LINE('',#42035,#4340);
#1532=LINE('',#42039,#4341);
#1533=LINE('',#42065,#4342);
#1534=LINE('',#42069,#4343);
#1535=LINE('',#42073,#4344);
#1536=LINE('',#42093,#4345);
#1537=LINE('',#42097,#4346);
#1538=LINE('',#42101,#4347);
#1539=LINE('',#42113,#4348);
#1540=LINE('',#42117,#4349);
#1541=LINE('',#42121,#4350);
#1542=LINE('',#42124,#4351);
#1543=LINE('',#42129,#4352);
#1544=LINE('',#42133,#4353);
#1545=LINE('',#42137,#4354);
#1546=LINE('',#42140,#4355);
#1547=LINE('',#42145,#4356);
#1548=LINE('',#42149,#4357);
#1549=LINE('',#42153,#4358);
#1550=LINE('',#42156,#4359);
#1551=LINE('',#42161,#4360);
#1552=LINE('',#42165,#4361);
#1553=LINE('',#42169,#4362);
#1554=LINE('',#42172,#4363);
#1555=LINE('',#42177,#4364);
#1556=LINE('',#42181,#4365);
#1557=LINE('',#42185,#4366);
#1558=LINE('',#42188,#4367);
#1559=LINE('',#42193,#4368);
#1560=LINE('',#42197,#4369);
#1561=LINE('',#42201,#4370);
#1562=LINE('',#42204,#4371);
#1563=LINE('',#42209,#4372);
#1564=LINE('',#42213,#4373);
#1565=LINE('',#42217,#4374);
#1566=LINE('',#42220,#4375);
#1567=LINE('',#42225,#4376);
#1568=LINE('',#42229,#4377);
#1569=LINE('',#42233,#4378);
#1570=LINE('',#42236,#4379);
#1571=LINE('',#42241,#4380);
#1572=LINE('',#42245,#4381);
#1573=LINE('',#42249,#4382);
#1574=LINE('',#42252,#4383);
#1575=LINE('',#42257,#4384);
#1576=LINE('',#42261,#4385);
#1577=LINE('',#42265,#4386);
#1578=LINE('',#42268,#4387);
#1579=LINE('',#42273,#4388);
#1580=LINE('',#42277,#4389);
#1581=LINE('',#42281,#4390);
#1582=LINE('',#42284,#4391);
#1583=LINE('',#42289,#4392);
#1584=LINE('',#42293,#4393);
#1585=LINE('',#42297,#4394);
#1586=LINE('',#42300,#4395);
#1587=LINE('',#42305,#4396);
#1588=LINE('',#42309,#4397);
#1589=LINE('',#42313,#4398);
#1590=LINE('',#42316,#4399);
#1591=LINE('',#42319,#4400);
#1592=LINE('',#42323,#4401);
#1593=LINE('',#42327,#4402);
#1594=LINE('',#42331,#4403);
#1595=LINE('',#42351,#4404);
#1596=LINE('',#42355,#4405);
#1597=LINE('',#42359,#4406);
#1598=LINE('',#42382,#4407);
#1599=LINE('',#42386,#4408);
#1600=LINE('',#42390,#4409);
#1601=LINE('',#42410,#4410);
#1602=LINE('',#42414,#4411);
#1603=LINE('',#42418,#4412);
#1604=LINE('',#42430,#4413);
#1605=LINE('',#42434,#4414);
#1606=LINE('',#42438,#4415);
#1607=LINE('',#42441,#4416);
#1608=LINE('',#42446,#4417);
#1609=LINE('',#42450,#4418);
#1610=LINE('',#42454,#4419);
#1611=LINE('',#42457,#4420);
#1612=LINE('',#42462,#4421);
#1613=LINE('',#42466,#4422);
#1614=LINE('',#42470,#4423);
#1615=LINE('',#42473,#4424);
#1616=LINE('',#42478,#4425);
#1617=LINE('',#42482,#4426);
#1618=LINE('',#42486,#4427);
#1619=LINE('',#42489,#4428);
#1620=LINE('',#42494,#4429);
#1621=LINE('',#42498,#4430);
#1622=LINE('',#42502,#4431);
#1623=LINE('',#42505,#4432);
#1624=LINE('',#42510,#4433);
#1625=LINE('',#42514,#4434);
#1626=LINE('',#42518,#4435);
#1627=LINE('',#42521,#4436);
#1628=LINE('',#42526,#4437);
#1629=LINE('',#42530,#4438);
#1630=LINE('',#42534,#4439);
#1631=LINE('',#42537,#4440);
#1632=LINE('',#42542,#4441);
#1633=LINE('',#42546,#4442);
#1634=LINE('',#42550,#4443);
#1635=LINE('',#42553,#4444);
#1636=LINE('',#42558,#4445);
#1637=LINE('',#42562,#4446);
#1638=LINE('',#42566,#4447);
#1639=LINE('',#42569,#4448);
#1640=LINE('',#42574,#4449);
#1641=LINE('',#42578,#4450);
#1642=LINE('',#42582,#4451);
#1643=LINE('',#42585,#4452);
#1644=LINE('',#42590,#4453);
#1645=LINE('',#42594,#4454);
#1646=LINE('',#42598,#4455);
#1647=LINE('',#42601,#4456);
#1648=LINE('',#42606,#4457);
#1649=LINE('',#42610,#4458);
#1650=LINE('',#42614,#4459);
#1651=LINE('',#42617,#4460);
#1652=LINE('',#42622,#4461);
#1653=LINE('',#42626,#4462);
#1654=LINE('',#42630,#4463);
#1655=LINE('',#42633,#4464);
#1656=LINE('',#42638,#4465);
#1657=LINE('',#42642,#4466);
#1658=LINE('',#42650,#4467);
#1659=LINE('',#42653,#4468);
#1660=LINE('',#42658,#4469);
#1661=LINE('',#42662,#4470);
#1662=LINE('',#42666,#4471);
#1663=LINE('',#42669,#4472);
#1664=LINE('',#42674,#4473);
#1665=LINE('',#42678,#4474);
#1666=LINE('',#42682,#4475);
#1667=LINE('',#42685,#4476);
#1668=LINE('',#42690,#4477);
#1669=LINE('',#42694,#4478);
#1670=LINE('',#42698,#4479);
#1671=LINE('',#42701,#4480);
#1672=LINE('',#42704,#4481);
#1673=LINE('',#42708,#4482);
#1674=LINE('',#42712,#4483);
#1675=LINE('',#42716,#4484);
#1676=LINE('',#42720,#4485);
#1677=LINE('',#42724,#4486);
#1678=LINE('',#42728,#4487);
#1679=LINE('',#42732,#4488);
#1680=LINE('',#42736,#4489);
#1681=LINE('',#42740,#4490);
#1682=LINE('',#42744,#4491);
#1683=LINE('',#42748,#4492);
#1684=LINE('',#42752,#4493);
#1685=LINE('',#42756,#4494);
#1686=LINE('',#42760,#4495);
#1687=LINE('',#42764,#4496);
#1688=LINE('',#42768,#4497);
#1689=LINE('',#42772,#4498);
#1690=LINE('',#42776,#4499);
#1691=LINE('',#42780,#4500);
#1692=LINE('',#42784,#4501);
#1693=LINE('',#42788,#4502);
#1694=LINE('',#42808,#4503);
#1695=LINE('',#42812,#4504);
#1696=LINE('',#42816,#4505);
#1697=LINE('',#42820,#4506);
#1698=LINE('',#42824,#4507);
#1699=LINE('',#42841,#4508);
#1700=LINE('',#42845,#4509);
#1701=LINE('',#42849,#4510);
#1702=LINE('',#42875,#4511);
#1703=LINE('',#42879,#4512);
#1704=LINE('',#42883,#4513);
#1705=LINE('',#42903,#4514);
#1706=LINE('',#42907,#4515);
#1707=LINE('',#42911,#4516);
#1708=LINE('',#42923,#4517);
#1709=LINE('',#42927,#4518);
#1710=LINE('',#42931,#4519);
#1711=LINE('',#42934,#4520);
#1712=LINE('',#42939,#4521);
#1713=LINE('',#42943,#4522);
#1714=LINE('',#42947,#4523);
#1715=LINE('',#42950,#4524);
#1716=LINE('',#42955,#4525);
#1717=LINE('',#42959,#4526);
#1718=LINE('',#42963,#4527);
#1719=LINE('',#42966,#4528);
#1720=LINE('',#42971,#4529);
#1721=LINE('',#42975,#4530);
#1722=LINE('',#42979,#4531);
#1723=LINE('',#42982,#4532);
#1724=LINE('',#42987,#4533);
#1725=LINE('',#42991,#4534);
#1726=LINE('',#42995,#4535);
#1727=LINE('',#42998,#4536);
#1728=LINE('',#43003,#4537);
#1729=LINE('',#43007,#4538);
#1730=LINE('',#43011,#4539);
#1731=LINE('',#43014,#4540);
#1732=LINE('',#43019,#4541);
#1733=LINE('',#43023,#4542);
#1734=LINE('',#43027,#4543);
#1735=LINE('',#43030,#4544);
#1736=LINE('',#43035,#4545);
#1737=LINE('',#43039,#4546);
#1738=LINE('',#43043,#4547);
#1739=LINE('',#43046,#4548);
#1740=LINE('',#43051,#4549);
#1741=LINE('',#43055,#4550);
#1742=LINE('',#43059,#4551);
#1743=LINE('',#43062,#4552);
#1744=LINE('',#43067,#4553);
#1745=LINE('',#43071,#4554);
#1746=LINE('',#43075,#4555);
#1747=LINE('',#43078,#4556);
#1748=LINE('',#43083,#4557);
#1749=LINE('',#43087,#4558);
#1750=LINE('',#43091,#4559);
#1751=LINE('',#43094,#4560);
#1752=LINE('',#43099,#4561);
#1753=LINE('',#43103,#4562);
#1754=LINE('',#43107,#4563);
#1755=LINE('',#43110,#4564);
#1756=LINE('',#43115,#4565);
#1757=LINE('',#43119,#4566);
#1758=LINE('',#43123,#4567);
#1759=LINE('',#43126,#4568);
#1760=LINE('',#43129,#4569);
#1761=LINE('',#43133,#4570);
#1762=LINE('',#43137,#4571);
#1763=LINE('',#43141,#4572);
#1764=LINE('',#43161,#4573);
#1765=LINE('',#43165,#4574);
#1766=LINE('',#43169,#4575);
#1767=LINE('',#43192,#4576);
#1768=LINE('',#43196,#4577);
#1769=LINE('',#43200,#4578);
#1770=LINE('',#43220,#4579);
#1771=LINE('',#43224,#4580);
#1772=LINE('',#43228,#4581);
#1773=LINE('',#43240,#4582);
#1774=LINE('',#43244,#4583);
#1775=LINE('',#43248,#4584);
#1776=LINE('',#43251,#4585);
#1777=LINE('',#43256,#4586);
#1778=LINE('',#43260,#4587);
#1779=LINE('',#43264,#4588);
#1780=LINE('',#43267,#4589);
#1781=LINE('',#43272,#4590);
#1782=LINE('',#43276,#4591);
#1783=LINE('',#43280,#4592);
#1784=LINE('',#43283,#4593);
#1785=LINE('',#43288,#4594);
#1786=LINE('',#43292,#4595);
#1787=LINE('',#43296,#4596);
#1788=LINE('',#43299,#4597);
#1789=LINE('',#43304,#4598);
#1790=LINE('',#43308,#4599);
#1791=LINE('',#43312,#4600);
#1792=LINE('',#43315,#4601);
#1793=LINE('',#43320,#4602);
#1794=LINE('',#43324,#4603);
#1795=LINE('',#43328,#4604);
#1796=LINE('',#43331,#4605);
#1797=LINE('',#43336,#4606);
#1798=LINE('',#43340,#4607);
#1799=LINE('',#43344,#4608);
#1800=LINE('',#43347,#4609);
#1801=LINE('',#43352,#4610);
#1802=LINE('',#43356,#4611);
#1803=LINE('',#43360,#4612);
#1804=LINE('',#43363,#4613);
#1805=LINE('',#43368,#4614);
#1806=LINE('',#43372,#4615);
#1807=LINE('',#43376,#4616);
#1808=LINE('',#43379,#4617);
#1809=LINE('',#43384,#4618);
#1810=LINE('',#43388,#4619);
#1811=LINE('',#43392,#4620);
#1812=LINE('',#43395,#4621);
#1813=LINE('',#43400,#4622);
#1814=LINE('',#43404,#4623);
#1815=LINE('',#43408,#4624);
#1816=LINE('',#43411,#4625);
#1817=LINE('',#43416,#4626);
#1818=LINE('',#43420,#4627);
#1819=LINE('',#43424,#4628);
#1820=LINE('',#43427,#4629);
#1821=LINE('',#43432,#4630);
#1822=LINE('',#43436,#4631);
#1823=LINE('',#43440,#4632);
#1824=LINE('',#43443,#4633);
#1825=LINE('',#43446,#4634);
#1826=LINE('',#43450,#4635);
#1827=LINE('',#43454,#4636);
#1828=LINE('',#43458,#4637);
#1829=LINE('',#43462,#4638);
#1830=LINE('',#43466,#4639);
#1831=LINE('',#43470,#4640);
#1832=LINE('',#43474,#4641);
#1833=LINE('',#43478,#4642);
#1834=LINE('',#43482,#4643);
#1835=LINE('',#43486,#4644);
#1836=LINE('',#43490,#4645);
#1837=LINE('',#43494,#4646);
#1838=LINE('',#43498,#4647);
#1839=LINE('',#43502,#4648);
#1840=LINE('',#43506,#4649);
#1841=LINE('',#43510,#4650);
#1842=LINE('',#43514,#4651);
#1843=LINE('',#43518,#4652);
#1844=LINE('',#43522,#4653);
#1845=LINE('',#43526,#4654);
#1846=LINE('',#43530,#4655);
#1847=LINE('',#43550,#4656);
#1848=LINE('',#43554,#4657);
#1849=LINE('',#43558,#4658);
#1850=LINE('',#43562,#4659);
#1851=LINE('',#43566,#4660);
#1852=LINE('',#43583,#4661);
#1853=LINE('',#43587,#4662);
#1854=LINE('',#43591,#4663);
#1855=LINE('',#43617,#4664);
#1856=LINE('',#43621,#4665);
#1857=LINE('',#43625,#4666);
#1858=LINE('',#43645,#4667);
#1859=LINE('',#43649,#4668);
#1860=LINE('',#43653,#4669);
#1861=LINE('',#43665,#4670);
#1862=LINE('',#43669,#4671);
#1863=LINE('',#43673,#4672);
#1864=LINE('',#43676,#4673);
#1865=LINE('',#43681,#4674);
#1866=LINE('',#43685,#4675);
#1867=LINE('',#43689,#4676);
#1868=LINE('',#43692,#4677);
#1869=LINE('',#43697,#4678);
#1870=LINE('',#43701,#4679);
#1871=LINE('',#43705,#4680);
#1872=LINE('',#43708,#4681);
#1873=LINE('',#43713,#4682);
#1874=LINE('',#43717,#4683);
#1875=LINE('',#43721,#4684);
#1876=LINE('',#43724,#4685);
#1877=LINE('',#43729,#4686);
#1878=LINE('',#43733,#4687);
#1879=LINE('',#43737,#4688);
#1880=LINE('',#43740,#4689);
#1881=LINE('',#43745,#4690);
#1882=LINE('',#43749,#4691);
#1883=LINE('',#43753,#4692);
#1884=LINE('',#43756,#4693);
#1885=LINE('',#43761,#4694);
#1886=LINE('',#43765,#4695);
#1887=LINE('',#43769,#4696);
#1888=LINE('',#43772,#4697);
#1889=LINE('',#43777,#4698);
#1890=LINE('',#43781,#4699);
#1891=LINE('',#43785,#4700);
#1892=LINE('',#43788,#4701);
#1893=LINE('',#43793,#4702);
#1894=LINE('',#43797,#4703);
#1895=LINE('',#43801,#4704);
#1896=LINE('',#43804,#4705);
#1897=LINE('',#43809,#4706);
#1898=LINE('',#43813,#4707);
#1899=LINE('',#43817,#4708);
#1900=LINE('',#43820,#4709);
#1901=LINE('',#43825,#4710);
#1902=LINE('',#43829,#4711);
#1903=LINE('',#43833,#4712);
#1904=LINE('',#43836,#4713);
#1905=LINE('',#43841,#4714);
#1906=LINE('',#43845,#4715);
#1907=LINE('',#43849,#4716);
#1908=LINE('',#43852,#4717);
#1909=LINE('',#43857,#4718);
#1910=LINE('',#43861,#4719);
#1911=LINE('',#43865,#4720);
#1912=LINE('',#43868,#4721);
#1913=LINE('',#43887,#4722);
#1914=LINE('',#43891,#4723);
#1915=LINE('',#43895,#4724);
#1916=LINE('',#43918,#4725);
#1917=LINE('',#43922,#4726);
#1918=LINE('',#43926,#4727);
#1919=LINE('',#43946,#4728);
#1920=LINE('',#43950,#4729);
#1921=LINE('',#43954,#4730);
#1922=LINE('',#43966,#4731);
#1923=LINE('',#43970,#4732);
#1924=LINE('',#43974,#4733);
#1925=LINE('',#43977,#4734);
#1926=LINE('',#43982,#4735);
#1927=LINE('',#43986,#4736);
#1928=LINE('',#43990,#4737);
#1929=LINE('',#43993,#4738);
#1930=LINE('',#43998,#4739);
#1931=LINE('',#44002,#4740);
#1932=LINE('',#44006,#4741);
#1933=LINE('',#44009,#4742);
#1934=LINE('',#44014,#4743);
#1935=LINE('',#44018,#4744);
#1936=LINE('',#44022,#4745);
#1937=LINE('',#44025,#4746);
#1938=LINE('',#44030,#4747);
#1939=LINE('',#44034,#4748);
#1940=LINE('',#44038,#4749);
#1941=LINE('',#44041,#4750);
#1942=LINE('',#44046,#4751);
#1943=LINE('',#44050,#4752);
#1944=LINE('',#44054,#4753);
#1945=LINE('',#44057,#4754);
#1946=LINE('',#44062,#4755);
#1947=LINE('',#44066,#4756);
#1948=LINE('',#44070,#4757);
#1949=LINE('',#44073,#4758);
#1950=LINE('',#44078,#4759);
#1951=LINE('',#44082,#4760);
#1952=LINE('',#44086,#4761);
#1953=LINE('',#44089,#4762);
#1954=LINE('',#44094,#4763);
#1955=LINE('',#44098,#4764);
#1956=LINE('',#44102,#4765);
#1957=LINE('',#44105,#4766);
#1958=LINE('',#44110,#4767);
#1959=LINE('',#44114,#4768);
#1960=LINE('',#44118,#4769);
#1961=LINE('',#44121,#4770);
#1962=LINE('',#44126,#4771);
#1963=LINE('',#44130,#4772);
#1964=LINE('',#44134,#4773);
#1965=LINE('',#44137,#4774);
#1966=LINE('',#44142,#4775);
#1967=LINE('',#44146,#4776);
#1968=LINE('',#44150,#4777);
#1969=LINE('',#44153,#4778);
#1970=LINE('',#44158,#4779);
#1971=LINE('',#44162,#4780);
#1972=LINE('',#44166,#4781);
#1973=LINE('',#44169,#4782);
#1974=LINE('',#44175,#4783);
#1975=LINE('',#44179,#4784);
#1976=LINE('',#44196,#4785);
#1977=LINE('',#44212,#4786);
#1978=LINE('',#44216,#4787);
#1979=LINE('',#44220,#4788);
#1980=LINE('',#44236,#4789);
#1981=LINE('',#44248,#4790);
#1982=LINE('',#44252,#4791);
#1983=LINE('',#44256,#4792);
#1984=LINE('',#44267,#4793);
#1985=LINE('',#44271,#4794);
#1986=LINE('',#44275,#4795);
#1987=LINE('',#44278,#4796);
#1988=LINE('',#44283,#4797);
#1989=LINE('',#44287,#4798);
#1990=LINE('',#44291,#4799);
#1991=LINE('',#44294,#4800);
#1992=LINE('',#44299,#4801);
#1993=LINE('',#44303,#4802);
#1994=LINE('',#44307,#4803);
#1995=LINE('',#44310,#4804);
#1996=LINE('',#44315,#4805);
#1997=LINE('',#44319,#4806);
#1998=LINE('',#44323,#4807);
#1999=LINE('',#44326,#4808);
#2000=LINE('',#44331,#4809);
#2001=LINE('',#44335,#4810);
#2002=LINE('',#44339,#4811);
#2003=LINE('',#44342,#4812);
#2004=LINE('',#44347,#4813);
#2005=LINE('',#44351,#4814);
#2006=LINE('',#44355,#4815);
#2007=LINE('',#44358,#4816);
#2008=LINE('',#44363,#4817);
#2009=LINE('',#44367,#4818);
#2010=LINE('',#44371,#4819);
#2011=LINE('',#44374,#4820);
#2012=LINE('',#44379,#4821);
#2013=LINE('',#44383,#4822);
#2014=LINE('',#44387,#4823);
#2015=LINE('',#44390,#4824);
#2016=LINE('',#44395,#4825);
#2017=LINE('',#44399,#4826);
#2018=LINE('',#44403,#4827);
#2019=LINE('',#44406,#4828);
#2020=LINE('',#44411,#4829);
#2021=LINE('',#44415,#4830);
#2022=LINE('',#44419,#4831);
#2023=LINE('',#44422,#4832);
#2024=LINE('',#44427,#4833);
#2025=LINE('',#44431,#4834);
#2026=LINE('',#44435,#4835);
#2027=LINE('',#44438,#4836);
#2028=LINE('',#44443,#4837);
#2029=LINE('',#44447,#4838);
#2030=LINE('',#44451,#4839);
#2031=LINE('',#44454,#4840);
#2032=LINE('',#44459,#4841);
#2033=LINE('',#44463,#4842);
#2034=LINE('',#44467,#4843);
#2035=LINE('',#44470,#4844);
#2036=LINE('',#44473,#4845);
#2037=LINE('',#44491,#4846);
#2038=LINE('',#44495,#4847);
#2039=LINE('',#44512,#4848);
#2040=LINE('',#44516,#4849);
#2041=LINE('',#44520,#4850);
#2042=LINE('',#44535,#4851);
#2043=LINE('',#44548,#4852);
#2044=LINE('',#44552,#4853);
#2045=LINE('',#44556,#4854);
#2046=LINE('',#44567,#4855);
#2047=LINE('',#44571,#4856);
#2048=LINE('',#44575,#4857);
#2049=LINE('',#44578,#4858);
#2050=LINE('',#44583,#4859);
#2051=LINE('',#44587,#4860);
#2052=LINE('',#44591,#4861);
#2053=LINE('',#44594,#4862);
#2054=LINE('',#44599,#4863);
#2055=LINE('',#44603,#4864);
#2056=LINE('',#44607,#4865);
#2057=LINE('',#44610,#4866);
#2058=LINE('',#44615,#4867);
#2059=LINE('',#44619,#4868);
#2060=LINE('',#44623,#4869);
#2061=LINE('',#44626,#4870);
#2062=LINE('',#44631,#4871);
#2063=LINE('',#44635,#4872);
#2064=LINE('',#44639,#4873);
#2065=LINE('',#44642,#4874);
#2066=LINE('',#44647,#4875);
#2067=LINE('',#44651,#4876);
#2068=LINE('',#44655,#4877);
#2069=LINE('',#44658,#4878);
#2070=LINE('',#44663,#4879);
#2071=LINE('',#44667,#4880);
#2072=LINE('',#44671,#4881);
#2073=LINE('',#44674,#4882);
#2074=LINE('',#44679,#4883);
#2075=LINE('',#44683,#4884);
#2076=LINE('',#44687,#4885);
#2077=LINE('',#44690,#4886);
#2078=LINE('',#44695,#4887);
#2079=LINE('',#44699,#4888);
#2080=LINE('',#44703,#4889);
#2081=LINE('',#44706,#4890);
#2082=LINE('',#44711,#4891);
#2083=LINE('',#44715,#4892);
#2084=LINE('',#44719,#4893);
#2085=LINE('',#44722,#4894);
#2086=LINE('',#44727,#4895);
#2087=LINE('',#44731,#4896);
#2088=LINE('',#44735,#4897);
#2089=LINE('',#44738,#4898);
#2090=LINE('',#44743,#4899);
#2091=LINE('',#44747,#4900);
#2092=LINE('',#44751,#4901);
#2093=LINE('',#44754,#4902);
#2094=LINE('',#44759,#4903);
#2095=LINE('',#44763,#4904);
#2096=LINE('',#44767,#4905);
#2097=LINE('',#44770,#4906);
#2098=LINE('',#44773,#4907);
#2099=LINE('',#44777,#4908);
#2100=LINE('',#44781,#4909);
#2101=LINE('',#44801,#4910);
#2102=LINE('',#44805,#4911);
#2103=LINE('',#44809,#4912);
#2104=LINE('',#44812,#4913);
#2105=LINE('',#44817,#4914);
#2106=LINE('',#44821,#4915);
#2107=LINE('',#44825,#4916);
#2108=LINE('',#44828,#4917);
#2109=LINE('',#44833,#4918);
#2110=LINE('',#44837,#4919);
#2111=LINE('',#44841,#4920);
#2112=LINE('',#44844,#4921);
#2113=LINE('',#44849,#4922);
#2114=LINE('',#44853,#4923);
#2115=LINE('',#44857,#4924);
#2116=LINE('',#44860,#4925);
#2117=LINE('',#44863,#4926);
#2118=LINE('',#44867,#4927);
#2119=LINE('',#44871,#4928);
#2120=LINE('',#44875,#4929);
#2121=LINE('',#44879,#4930);
#2122=LINE('',#44883,#4931);
#2123=LINE('',#44887,#4932);
#2124=LINE('',#44891,#4933);
#2125=LINE('',#44895,#4934);
#2126=LINE('',#44899,#4935);
#2127=LINE('',#44903,#4936);
#2128=LINE('',#44907,#4937);
#2129=LINE('',#44911,#4938);
#2130=LINE('',#44915,#4939);
#2131=LINE('',#44919,#4940);
#2132=LINE('',#44923,#4941);
#2133=LINE('',#44927,#4942);
#2134=LINE('',#44931,#4943);
#2135=LINE('',#44935,#4944);
#2136=LINE('',#44939,#4945);
#2137=LINE('',#44943,#4946);
#2138=LINE('',#44947,#4947);
#2139=LINE('',#44951,#4948);
#2140=LINE('',#44955,#4949);
#2141=LINE('',#44959,#4950);
#2142=LINE('',#44963,#4951);
#2143=LINE('',#44967,#4952);
#2144=LINE('',#44975,#4953);
#2145=LINE('',#44981,#4954);
#2146=LINE('',#44985,#4955);
#2147=LINE('',#45002,#4956);
#2148=LINE('',#45018,#4957);
#2149=LINE('',#45022,#4958);
#2150=LINE('',#45026,#4959);
#2151=LINE('',#45042,#4960);
#2152=LINE('',#45054,#4961);
#2153=LINE('',#45058,#4962);
#2154=LINE('',#45062,#4963);
#2155=LINE('',#45073,#4964);
#2156=LINE('',#45077,#4965);
#2157=LINE('',#45081,#4966);
#2158=LINE('',#45084,#4967);
#2159=LINE('',#45089,#4968);
#2160=LINE('',#45093,#4969);
#2161=LINE('',#45097,#4970);
#2162=LINE('',#45100,#4971);
#2163=LINE('',#45105,#4972);
#2164=LINE('',#45109,#4973);
#2165=LINE('',#45113,#4974);
#2166=LINE('',#45116,#4975);
#2167=LINE('',#45121,#4976);
#2168=LINE('',#45125,#4977);
#2169=LINE('',#45129,#4978);
#2170=LINE('',#45132,#4979);
#2171=LINE('',#45137,#4980);
#2172=LINE('',#45141,#4981);
#2173=LINE('',#45145,#4982);
#2174=LINE('',#45148,#4983);
#2175=LINE('',#45153,#4984);
#2176=LINE('',#45157,#4985);
#2177=LINE('',#45161,#4986);
#2178=LINE('',#45164,#4987);
#2179=LINE('',#45169,#4988);
#2180=LINE('',#45173,#4989);
#2181=LINE('',#45177,#4990);
#2182=LINE('',#45180,#4991);
#2183=LINE('',#45185,#4992);
#2184=LINE('',#45189,#4993);
#2185=LINE('',#45193,#4994);
#2186=LINE('',#45196,#4995);
#2187=LINE('',#45201,#4996);
#2188=LINE('',#45205,#4997);
#2189=LINE('',#45209,#4998);
#2190=LINE('',#45212,#4999);
#2191=LINE('',#45217,#5000);
#2192=LINE('',#45221,#5001);
#2193=LINE('',#45225,#5002);
#2194=LINE('',#45228,#5003);
#2195=LINE('',#45233,#5004);
#2196=LINE('',#45237,#5005);
#2197=LINE('',#45241,#5006);
#2198=LINE('',#45244,#5007);
#2199=LINE('',#45249,#5008);
#2200=LINE('',#45253,#5009);
#2201=LINE('',#45257,#5010);
#2202=LINE('',#45260,#5011);
#2203=LINE('',#45265,#5012);
#2204=LINE('',#45269,#5013);
#2205=LINE('',#45273,#5014);
#2206=LINE('',#45276,#5015);
#2207=LINE('',#45279,#5016);
#2208=LINE('',#45297,#5017);
#2209=LINE('',#45301,#5018);
#2210=LINE('',#45318,#5019);
#2211=LINE('',#45322,#5020);
#2212=LINE('',#45326,#5021);
#2213=LINE('',#45341,#5022);
#2214=LINE('',#45354,#5023);
#2215=LINE('',#45358,#5024);
#2216=LINE('',#45362,#5025);
#2217=LINE('',#45373,#5026);
#2218=LINE('',#45377,#5027);
#2219=LINE('',#45381,#5028);
#2220=LINE('',#45384,#5029);
#2221=LINE('',#45389,#5030);
#2222=LINE('',#45393,#5031);
#2223=LINE('',#45397,#5032);
#2224=LINE('',#45400,#5033);
#2225=LINE('',#45405,#5034);
#2226=LINE('',#45409,#5035);
#2227=LINE('',#45413,#5036);
#2228=LINE('',#45416,#5037);
#2229=LINE('',#45421,#5038);
#2230=LINE('',#45425,#5039);
#2231=LINE('',#45429,#5040);
#2232=LINE('',#45432,#5041);
#2233=LINE('',#45437,#5042);
#2234=LINE('',#45441,#5043);
#2235=LINE('',#45445,#5044);
#2236=LINE('',#45448,#5045);
#2237=LINE('',#45453,#5046);
#2238=LINE('',#45457,#5047);
#2239=LINE('',#45461,#5048);
#2240=LINE('',#45464,#5049);
#2241=LINE('',#45469,#5050);
#2242=LINE('',#45473,#5051);
#2243=LINE('',#45477,#5052);
#2244=LINE('',#45480,#5053);
#2245=LINE('',#45485,#5054);
#2246=LINE('',#45489,#5055);
#2247=LINE('',#45493,#5056);
#2248=LINE('',#45496,#5057);
#2249=LINE('',#45501,#5058);
#2250=LINE('',#45505,#5059);
#2251=LINE('',#45509,#5060);
#2252=LINE('',#45512,#5061);
#2253=LINE('',#45517,#5062);
#2254=LINE('',#45521,#5063);
#2255=LINE('',#45525,#5064);
#2256=LINE('',#45528,#5065);
#2257=LINE('',#45533,#5066);
#2258=LINE('',#45537,#5067);
#2259=LINE('',#45541,#5068);
#2260=LINE('',#45544,#5069);
#2261=LINE('',#45549,#5070);
#2262=LINE('',#45553,#5071);
#2263=LINE('',#45557,#5072);
#2264=LINE('',#45560,#5073);
#2265=LINE('',#45565,#5074);
#2266=LINE('',#45569,#5075);
#2267=LINE('',#45573,#5076);
#2268=LINE('',#45576,#5077);
#2269=LINE('',#45579,#5078);
#2270=LINE('',#45583,#5079);
#2271=LINE('',#45587,#5080);
#2272=LINE('',#45607,#5081);
#2273=LINE('',#45611,#5082);
#2274=LINE('',#45615,#5083);
#2275=LINE('',#45618,#5084);
#2276=LINE('',#45623,#5085);
#2277=LINE('',#45627,#5086);
#2278=LINE('',#45631,#5087);
#2279=LINE('',#45634,#5088);
#2280=LINE('',#45639,#5089);
#2281=LINE('',#45643,#5090);
#2282=LINE('',#45647,#5091);
#2283=LINE('',#45650,#5092);
#2284=LINE('',#45655,#5093);
#2285=LINE('',#45659,#5094);
#2286=LINE('',#45663,#5095);
#2287=LINE('',#45666,#5096);
#2288=LINE('',#45669,#5097);
#2289=LINE('',#45673,#5098);
#2290=LINE('',#45677,#5099);
#2291=LINE('',#45681,#5100);
#2292=LINE('',#45685,#5101);
#2293=LINE('',#45689,#5102);
#2294=LINE('',#45693,#5103);
#2295=LINE('',#45697,#5104);
#2296=LINE('',#45701,#5105);
#2297=LINE('',#45705,#5106);
#2298=LINE('',#45709,#5107);
#2299=LINE('',#45713,#5108);
#2300=LINE('',#45717,#5109);
#2301=LINE('',#45721,#5110);
#2302=LINE('',#45725,#5111);
#2303=LINE('',#45729,#5112);
#2304=LINE('',#45733,#5113);
#2305=LINE('',#45737,#5114);
#2306=LINE('',#45741,#5115);
#2307=LINE('',#45745,#5116);
#2308=LINE('',#45749,#5117);
#2309=LINE('',#45753,#5118);
#2310=LINE('',#45757,#5119);
#2311=LINE('',#45761,#5120);
#2312=LINE('',#45765,#5121);
#2313=LINE('',#45769,#5122);
#2314=LINE('',#45773,#5123);
#2315=LINE('',#45781,#5124);
#2316=LINE('',#45787,#5125);
#2317=LINE('',#45791,#5126);
#2318=LINE('',#45808,#5127);
#2319=LINE('',#45824,#5128);
#2320=LINE('',#45828,#5129);
#2321=LINE('',#45832,#5130);
#2322=LINE('',#45848,#5131);
#2323=LINE('',#45860,#5132);
#2324=LINE('',#45864,#5133);
#2325=LINE('',#45868,#5134);
#2326=LINE('',#45879,#5135);
#2327=LINE('',#45883,#5136);
#2328=LINE('',#45887,#5137);
#2329=LINE('',#45890,#5138);
#2330=LINE('',#45895,#5139);
#2331=LINE('',#45899,#5140);
#2332=LINE('',#45903,#5141);
#2333=LINE('',#45906,#5142);
#2334=LINE('',#45911,#5143);
#2335=LINE('',#45915,#5144);
#2336=LINE('',#45919,#5145);
#2337=LINE('',#45922,#5146);
#2338=LINE('',#45927,#5147);
#2339=LINE('',#45931,#5148);
#2340=LINE('',#45935,#5149);
#2341=LINE('',#45938,#5150);
#2342=LINE('',#45943,#5151);
#2343=LINE('',#45947,#5152);
#2344=LINE('',#45951,#5153);
#2345=LINE('',#45954,#5154);
#2346=LINE('',#45959,#5155);
#2347=LINE('',#45963,#5156);
#2348=LINE('',#45967,#5157);
#2349=LINE('',#45970,#5158);
#2350=LINE('',#45975,#5159);
#2351=LINE('',#45979,#5160);
#2352=LINE('',#45983,#5161);
#2353=LINE('',#45986,#5162);
#2354=LINE('',#45991,#5163);
#2355=LINE('',#45995,#5164);
#2356=LINE('',#45999,#5165);
#2357=LINE('',#46002,#5166);
#2358=LINE('',#46007,#5167);
#2359=LINE('',#46011,#5168);
#2360=LINE('',#46015,#5169);
#2361=LINE('',#46018,#5170);
#2362=LINE('',#46023,#5171);
#2363=LINE('',#46027,#5172);
#2364=LINE('',#46031,#5173);
#2365=LINE('',#46034,#5174);
#2366=LINE('',#46039,#5175);
#2367=LINE('',#46043,#5176);
#2368=LINE('',#46047,#5177);
#2369=LINE('',#46050,#5178);
#2370=LINE('',#46055,#5179);
#2371=LINE('',#46059,#5180);
#2372=LINE('',#46063,#5181);
#2373=LINE('',#46066,#5182);
#2374=LINE('',#46071,#5183);
#2375=LINE('',#46075,#5184);
#2376=LINE('',#46079,#5185);
#2377=LINE('',#46082,#5186);
#2378=LINE('',#46085,#5187);
#2379=LINE('',#46103,#5188);
#2380=LINE('',#46107,#5189);
#2381=LINE('',#46124,#5190);
#2382=LINE('',#46128,#5191);
#2383=LINE('',#46132,#5192);
#2384=LINE('',#46147,#5193);
#2385=LINE('',#46160,#5194);
#2386=LINE('',#46164,#5195);
#2387=LINE('',#46168,#5196);
#2388=LINE('',#46179,#5197);
#2389=LINE('',#46183,#5198);
#2390=LINE('',#46187,#5199);
#2391=LINE('',#46190,#5200);
#2392=LINE('',#46195,#5201);
#2393=LINE('',#46199,#5202);
#2394=LINE('',#46203,#5203);
#2395=LINE('',#46206,#5204);
#2396=LINE('',#46211,#5205);
#2397=LINE('',#46215,#5206);
#2398=LINE('',#46219,#5207);
#2399=LINE('',#46222,#5208);
#2400=LINE('',#46227,#5209);
#2401=LINE('',#46231,#5210);
#2402=LINE('',#46235,#5211);
#2403=LINE('',#46238,#5212);
#2404=LINE('',#46243,#5213);
#2405=LINE('',#46247,#5214);
#2406=LINE('',#46251,#5215);
#2407=LINE('',#46254,#5216);
#2408=LINE('',#46259,#5217);
#2409=LINE('',#46263,#5218);
#2410=LINE('',#46267,#5219);
#2411=LINE('',#46270,#5220);
#2412=LINE('',#46275,#5221);
#2413=LINE('',#46279,#5222);
#2414=LINE('',#46283,#5223);
#2415=LINE('',#46286,#5224);
#2416=LINE('',#46291,#5225);
#2417=LINE('',#46295,#5226);
#2418=LINE('',#46299,#5227);
#2419=LINE('',#46302,#5228);
#2420=LINE('',#46307,#5229);
#2421=LINE('',#46311,#5230);
#2422=LINE('',#46315,#5231);
#2423=LINE('',#46318,#5232);
#2424=LINE('',#46323,#5233);
#2425=LINE('',#46327,#5234);
#2426=LINE('',#46331,#5235);
#2427=LINE('',#46334,#5236);
#2428=LINE('',#46339,#5237);
#2429=LINE('',#46343,#5238);
#2430=LINE('',#46347,#5239);
#2431=LINE('',#46350,#5240);
#2432=LINE('',#46355,#5241);
#2433=LINE('',#46359,#5242);
#2434=LINE('',#46363,#5243);
#2435=LINE('',#46366,#5244);
#2436=LINE('',#46371,#5245);
#2437=LINE('',#46375,#5246);
#2438=LINE('',#46379,#5247);
#2439=LINE('',#46382,#5248);
#2440=LINE('',#46385,#5249);
#2441=LINE('',#46389,#5250);
#2442=LINE('',#46393,#5251);
#2443=LINE('',#46411,#5252);
#2444=LINE('',#46415,#5253);
#2445=LINE('',#46419,#5254);
#2446=LINE('',#46423,#5255);
#2447=LINE('',#46427,#5256);
#2448=LINE('',#46431,#5257);
#2449=LINE('',#46435,#5258);
#2450=LINE('',#46439,#5259);
#2451=LINE('',#46443,#5260);
#2452=LINE('',#46447,#5261);
#2453=LINE('',#46451,#5262);
#2454=LINE('',#46455,#5263);
#2455=LINE('',#46459,#5264);
#2456=LINE('',#46463,#5265);
#2457=LINE('',#46467,#5266);
#2458=LINE('',#46471,#5267);
#2459=LINE('',#46475,#5268);
#2460=LINE('',#46479,#5269);
#2461=LINE('',#46483,#5270);
#2462=LINE('',#46487,#5271);
#2463=LINE('',#46491,#5272);
#2464=LINE('',#46495,#5273);
#2465=LINE('',#46499,#5274);
#2466=LINE('',#46503,#5275);
#2467=LINE('',#46509,#5276);
#2468=LINE('',#46513,#5277);
#2469=LINE('',#46530,#5278);
#2470=LINE('',#46546,#5279);
#2471=LINE('',#46550,#5280);
#2472=LINE('',#46554,#5281);
#2473=LINE('',#46570,#5282);
#2474=LINE('',#46582,#5283);
#2475=LINE('',#46586,#5284);
#2476=LINE('',#46590,#5285);
#2477=LINE('',#46601,#5286);
#2478=LINE('',#46605,#5287);
#2479=LINE('',#46609,#5288);
#2480=LINE('',#46612,#5289);
#2481=LINE('',#46617,#5290);
#2482=LINE('',#46621,#5291);
#2483=LINE('',#46625,#5292);
#2484=LINE('',#46628,#5293);
#2485=LINE('',#46633,#5294);
#2486=LINE('',#46637,#5295);
#2487=LINE('',#46641,#5296);
#2488=LINE('',#46644,#5297);
#2489=LINE('',#46649,#5298);
#2490=LINE('',#46653,#5299);
#2491=LINE('',#46657,#5300);
#2492=LINE('',#46660,#5301);
#2493=LINE('',#46665,#5302);
#2494=LINE('',#46669,#5303);
#2495=LINE('',#46673,#5304);
#2496=LINE('',#46676,#5305);
#2497=LINE('',#46681,#5306);
#2498=LINE('',#46685,#5307);
#2499=LINE('',#46689,#5308);
#2500=LINE('',#46692,#5309);
#2501=LINE('',#46697,#5310);
#2502=LINE('',#46701,#5311);
#2503=LINE('',#46705,#5312);
#2504=LINE('',#46708,#5313);
#2505=LINE('',#46713,#5314);
#2506=LINE('',#46717,#5315);
#2507=LINE('',#46721,#5316);
#2508=LINE('',#46724,#5317);
#2509=LINE('',#46729,#5318);
#2510=LINE('',#46733,#5319);
#2511=LINE('',#46737,#5320);
#2512=LINE('',#46740,#5321);
#2513=LINE('',#46745,#5322);
#2514=LINE('',#46749,#5323);
#2515=LINE('',#46753,#5324);
#2516=LINE('',#46756,#5325);
#2517=LINE('',#46761,#5326);
#2518=LINE('',#46765,#5327);
#2519=LINE('',#46769,#5328);
#2520=LINE('',#46772,#5329);
#2521=LINE('',#46777,#5330);
#2522=LINE('',#46781,#5331);
#2523=LINE('',#46785,#5332);
#2524=LINE('',#46788,#5333);
#2525=LINE('',#46793,#5334);
#2526=LINE('',#46797,#5335);
#2527=LINE('',#46801,#5336);
#2528=LINE('',#46804,#5337);
#2529=LINE('',#46807,#5338);
#2530=LINE('',#46825,#5339);
#2531=LINE('',#46829,#5340);
#2532=LINE('',#46846,#5341);
#2533=LINE('',#46850,#5342);
#2534=LINE('',#46854,#5343);
#2535=LINE('',#46869,#5344);
#2536=LINE('',#46882,#5345);
#2537=LINE('',#46886,#5346);
#2538=LINE('',#46890,#5347);
#2539=LINE('',#46901,#5348);
#2540=LINE('',#46905,#5349);
#2541=LINE('',#46909,#5350);
#2542=LINE('',#46912,#5351);
#2543=LINE('',#46917,#5352);
#2544=LINE('',#46921,#5353);
#2545=LINE('',#46925,#5354);
#2546=LINE('',#46928,#5355);
#2547=LINE('',#46933,#5356);
#2548=LINE('',#46937,#5357);
#2549=LINE('',#46941,#5358);
#2550=LINE('',#46944,#5359);
#2551=LINE('',#46949,#5360);
#2552=LINE('',#46953,#5361);
#2553=LINE('',#46957,#5362);
#2554=LINE('',#46960,#5363);
#2555=LINE('',#46965,#5364);
#2556=LINE('',#46969,#5365);
#2557=LINE('',#46973,#5366);
#2558=LINE('',#46976,#5367);
#2559=LINE('',#46981,#5368);
#2560=LINE('',#46985,#5369);
#2561=LINE('',#46989,#5370);
#2562=LINE('',#46992,#5371);
#2563=LINE('',#46997,#5372);
#2564=LINE('',#47001,#5373);
#2565=LINE('',#47005,#5374);
#2566=LINE('',#47008,#5375);
#2567=LINE('',#47013,#5376);
#2568=LINE('',#47017,#5377);
#2569=LINE('',#47021,#5378);
#2570=LINE('',#47024,#5379);
#2571=LINE('',#47029,#5380);
#2572=LINE('',#47033,#5381);
#2573=LINE('',#47037,#5382);
#2574=LINE('',#47040,#5383);
#2575=LINE('',#47045,#5384);
#2576=LINE('',#47049,#5385);
#2577=LINE('',#47053,#5386);
#2578=LINE('',#47056,#5387);
#2579=LINE('',#47061,#5388);
#2580=LINE('',#47065,#5389);
#2581=LINE('',#47069,#5390);
#2582=LINE('',#47072,#5391);
#2583=LINE('',#47077,#5392);
#2584=LINE('',#47081,#5393);
#2585=LINE('',#47085,#5394);
#2586=LINE('',#47088,#5395);
#2587=LINE('',#47093,#5396);
#2588=LINE('',#47097,#5397);
#2589=LINE('',#47101,#5398);
#2590=LINE('',#47104,#5399);
#2591=LINE('',#47107,#5400);
#2592=LINE('',#47111,#5401);
#2593=LINE('',#47115,#5402);
#2594=LINE('',#47135,#5403);
#2595=LINE('',#47139,#5404);
#2596=LINE('',#47143,#5405);
#2597=LINE('',#47146,#5406);
#2598=LINE('',#47151,#5407);
#2599=LINE('',#47155,#5408);
#2600=LINE('',#47159,#5409);
#2601=LINE('',#47162,#5410);
#2602=LINE('',#47167,#5411);
#2603=LINE('',#47171,#5412);
#2604=LINE('',#47175,#5413);
#2605=LINE('',#47178,#5414);
#2606=LINE('',#47183,#5415);
#2607=LINE('',#47187,#5416);
#2608=LINE('',#47191,#5417);
#2609=LINE('',#47194,#5418);
#2610=LINE('',#47199,#5419);
#2611=LINE('',#47203,#5420);
#2612=LINE('',#47207,#5421);
#2613=LINE('',#47210,#5422);
#2614=LINE('',#47217,#5423);
#2615=LINE('',#47221,#5424);
#2616=LINE('',#47225,#5425);
#2617=LINE('',#47229,#5426);
#2618=LINE('',#47239,#5427);
#2619=LINE('',#47243,#5428);
#2620=LINE('',#47247,#5429);
#2621=LINE('',#47250,#5430);
#2622=LINE('',#47253,#5431);
#2623=LINE('',#47257,#5432);
#2624=LINE('',#47261,#5433);
#2625=LINE('',#47265,#5434);
#2626=LINE('',#47269,#5435);
#2627=LINE('',#47273,#5436);
#2628=LINE('',#47277,#5437);
#2629=LINE('',#47281,#5438);
#2630=LINE('',#47285,#5439);
#2631=LINE('',#47289,#5440);
#2632=LINE('',#47293,#5441);
#2633=LINE('',#47297,#5442);
#2634=LINE('',#47301,#5443);
#2635=LINE('',#47305,#5444);
#2636=LINE('',#47309,#5445);
#2637=LINE('',#47313,#5446);
#2638=LINE('',#47317,#5447);
#2639=LINE('',#47321,#5448);
#2640=LINE('',#47325,#5449);
#2641=LINE('',#47329,#5450);
#2642=LINE('',#47333,#5451);
#2643=LINE('',#47337,#5452);
#2644=LINE('',#47341,#5453);
#2645=LINE('',#47345,#5454);
#2646=LINE('',#47349,#5455);
#2647=LINE('',#47353,#5456);
#2648=LINE('',#47357,#5457);
#2649=LINE('',#47361,#5458);
#2650=LINE('',#47365,#5459);
#2651=LINE('',#47369,#5460);
#2652=LINE('',#47373,#5461);
#2653=LINE('',#47377,#5462);
#2654=LINE('',#47381,#5463);
#2655=LINE('',#47385,#5464);
#2656=LINE('',#47389,#5465);
#2657=LINE('',#47393,#5466);
#2658=LINE('',#47397,#5467);
#2659=LINE('',#47401,#5468);
#2660=LINE('',#47405,#5469);
#2661=LINE('',#47409,#5470);
#2662=LINE('',#47412,#5471);
#2663=LINE('',#47413,#5472);
#2664=LINE('',#47415,#5473);
#2665=LINE('',#47417,#5474);
#2666=LINE('',#47418,#5475);
#2667=LINE('',#47420,#5476);
#2668=LINE('',#47421,#5477);
#2669=LINE('',#47423,#5478);
#2670=LINE('',#47425,#5479);
#2671=LINE('',#47428,#5480);
#2672=LINE('',#47429,#5481);
#2673=LINE('',#47431,#5482);
#2674=LINE('',#47433,#5483);
#2675=LINE('',#47435,#5484);
#2676=LINE('',#47436,#5485);
#2677=LINE('',#47438,#5486);
#2678=LINE('',#47439,#5487);
#2679=LINE('',#47441,#5488);
#2680=LINE('',#47443,#5489);
#2681=LINE('',#47446,#5490);
#2682=LINE('',#47447,#5491);
#2683=LINE('',#47449,#5492);
#2684=LINE('',#47450,#5493);
#2685=LINE('',#47452,#5494);
#2686=LINE('',#47454,#5495);
#2687=LINE('',#47457,#5496);
#2688=LINE('',#47458,#5497);
#2689=LINE('',#47460,#5498);
#2690=LINE('',#47461,#5499);
#2691=LINE('',#47463,#5500);
#2692=LINE('',#47465,#5501);
#2693=LINE('',#47468,#5502);
#2694=LINE('',#47469,#5503);
#2695=LINE('',#47471,#5504);
#2696=LINE('',#47472,#5505);
#2697=LINE('',#47474,#5506);
#2698=LINE('',#47476,#5507);
#2699=LINE('',#47479,#5508);
#2700=LINE('',#47480,#5509);
#2701=LINE('',#47482,#5510);
#2702=LINE('',#47483,#5511);
#2703=LINE('',#47485,#5512);
#2704=LINE('',#47487,#5513);
#2705=LINE('',#47490,#5514);
#2706=LINE('',#47491,#5515);
#2707=LINE('',#47493,#5516);
#2708=LINE('',#47495,#5517);
#2709=LINE('',#47497,#5518);
#2710=LINE('',#47499,#5519);
#2711=LINE('',#47501,#5520);
#2712=LINE('',#47502,#5521);
#2713=LINE('',#47504,#5522);
#2714=LINE('',#47506,#5523);
#2715=LINE('',#47508,#5524);
#2716=LINE('',#47510,#5525);
#2717=LINE('',#47512,#5526);
#2718=LINE('',#47514,#5527);
#2719=LINE('',#47517,#5528);
#2720=LINE('',#47518,#5529);
#2721=LINE('',#47520,#5530);
#2722=LINE('',#47522,#5531);
#2723=LINE('',#47524,#5532);
#2724=LINE('',#47526,#5533);
#2725=LINE('',#47528,#5534);
#2726=LINE('',#47530,#5535);
#2727=LINE('',#47533,#5536);
#2728=LINE('',#47534,#5537);
#2729=LINE('',#47536,#5538);
#2730=LINE('',#47538,#5539);
#2731=LINE('',#47540,#5540);
#2732=LINE('',#47542,#5541);
#2733=LINE('',#47544,#5542);
#2734=LINE('',#47545,#5543);
#2735=LINE('',#47547,#5544);
#2736=LINE('',#47549,#5545);
#2737=LINE('',#47551,#5546);
#2738=LINE('',#47553,#5547);
#2739=LINE('',#47555,#5548);
#2740=LINE('',#47557,#5549);
#2741=LINE('',#47560,#5550);
#2742=LINE('',#47561,#5551);
#2743=LINE('',#47563,#5552);
#2744=LINE('',#47565,#5553);
#2745=LINE('',#47567,#5554);
#2746=LINE('',#47569,#5555);
#2747=LINE('',#47571,#5556);
#2748=LINE('',#47573,#5557);
#2749=LINE('',#47576,#5558);
#2750=LINE('',#47577,#5559);
#2751=LINE('',#47579,#5560);
#2752=LINE('',#47581,#5561);
#2753=LINE('',#47583,#5562);
#2754=LINE('',#47585,#5563);
#2755=LINE('',#47587,#5564);
#2756=LINE('',#47589,#5565);
#2757=LINE('',#47592,#5566);
#2758=LINE('',#47593,#5567);
#2759=LINE('',#47595,#5568);
#2760=LINE('',#47597,#5569);
#2761=LINE('',#47599,#5570);
#2762=LINE('',#47601,#5571);
#2763=LINE('',#47603,#5572);
#2764=LINE('',#47604,#5573);
#2765=LINE('',#47606,#5574);
#2766=LINE('',#47608,#5575);
#2767=LINE('',#47610,#5576);
#2768=LINE('',#47612,#5577);
#2769=LINE('',#47614,#5578);
#2770=LINE('',#47616,#5579);
#2771=LINE('',#47619,#5580);
#2772=LINE('',#47620,#5581);
#2773=LINE('',#47622,#5582);
#2774=LINE('',#47624,#5583);
#2775=LINE('',#47626,#5584);
#2776=LINE('',#47628,#5585);
#2777=LINE('',#47630,#5586);
#2778=LINE('',#47632,#5587);
#2779=LINE('',#47635,#5588);
#2780=LINE('',#47636,#5589);
#2781=LINE('',#47638,#5590);
#2782=LINE('',#47640,#5591);
#2783=LINE('',#47642,#5592);
#2784=LINE('',#47644,#5593);
#2785=LINE('',#47646,#5594);
#2786=LINE('',#47647,#5595);
#2787=LINE('',#47649,#5596);
#2788=LINE('',#47651,#5597);
#2789=LINE('',#47653,#5598);
#2790=LINE('',#47655,#5599);
#2791=LINE('',#47657,#5600);
#2792=LINE('',#47659,#5601);
#2793=LINE('',#47662,#5602);
#2794=LINE('',#47663,#5603);
#2795=LINE('',#47665,#5604);
#2796=LINE('',#47667,#5605);
#2797=LINE('',#47669,#5606);
#2798=LINE('',#47671,#5607);
#2799=LINE('',#47673,#5608);
#2800=LINE('',#47675,#5609);
#2801=LINE('',#47678,#5610);
#2802=LINE('',#47679,#5611);
#2803=LINE('',#47681,#5612);
#2804=LINE('',#47683,#5613);
#2805=LINE('',#47685,#5614);
#2806=LINE('',#47687,#5615);
#2807=LINE('',#47689,#5616);
#2808=LINE('',#47690,#5617);
#2809=LINE('',#47692,#5618);
#2810=LINE('',#47694,#5619);
#2811=LINE('',#47696,#5620);
#2812=LINE('',#47698,#5621);
#2813=LINE('',#47700,#5622);
#2814=LINE('',#47702,#5623);
#2815=LINE('',#47705,#5624);
#2816=LINE('',#47706,#5625);
#2817=LINE('',#47708,#5626);
#2818=LINE('',#47710,#5627);
#2819=LINE('',#47712,#5628);
#2820=LINE('',#47714,#5629);
#2821=LINE('',#47716,#5630);
#2822=LINE('',#47718,#5631);
#2823=LINE('',#47766,#5632);
#2824=LINE('',#47768,#5633);
#2825=LINE('',#47770,#5634);
#2826=LINE('',#47771,#5635);
#2827=LINE('',#47773,#5636);
#2828=LINE('',#47775,#5637);
#2829=LINE('',#47777,#5638);
#2830=LINE('',#47779,#5639);
#2831=LINE('',#47781,#5640);
#2832=LINE('',#47783,#5641);
#2833=LINE('',#47786,#5642);
#2834=LINE('',#47787,#5643);
#2835=LINE('',#47789,#5644);
#2836=LINE('',#47791,#5645);
#2837=LINE('',#47793,#5646);
#2838=LINE('',#47795,#5647);
#2839=LINE('',#47797,#5648);
#2840=LINE('',#47799,#5649);
#2841=LINE('',#47802,#5650);
#2842=LINE('',#47803,#5651);
#2843=LINE('',#47805,#5652);
#2844=LINE('',#47807,#5653);
#2845=LINE('',#47809,#5654);
#2846=LINE('',#47811,#5655);
#2847=LINE('',#47813,#5656);
#2848=LINE('',#47814,#5657);
#2849=LINE('',#47816,#5658);
#2850=LINE('',#47818,#5659);
#2851=LINE('',#47820,#5660);
#2852=LINE('',#47822,#5661);
#2853=LINE('',#47824,#5662);
#2854=LINE('',#47825,#5663);
#2855=LINE('',#47827,#5664);
#2856=LINE('',#47829,#5665);
#2857=LINE('',#47831,#5666);
#2858=LINE('',#47833,#5667);
#2859=LINE('',#47834,#5668);
#2860=LINE('',#47836,#5669);
#2861=LINE('',#47837,#5670);
#2862=LINE('',#47840,#5671);
#2863=LINE('',#47841,#5672);
#2864=LINE('',#47843,#5673);
#2865=LINE('',#47844,#5674);
#2866=LINE('',#47846,#5675);
#2867=LINE('',#47847,#5676);
#2868=LINE('',#47948,#5677);
#2869=LINE('',#47950,#5678);
#2870=LINE('',#47952,#5679);
#2871=LINE('',#47955,#5680);
#2872=LINE('',#47962,#5681);
#2873=LINE('',#47964,#5682);
#2874=LINE('',#47967,#5683);
#2875=LINE('',#47969,#5684);
#2876=LINE('',#47972,#5685);
#2877=LINE('',#47974,#5686);
#2878=LINE('',#47977,#5687);
#2879=LINE('',#47979,#5688);
#2880=LINE('',#47982,#5689);
#2881=LINE('',#47984,#5690);
#2882=LINE('',#47987,#5691);
#2883=LINE('',#47988,#5692);
#2884=LINE('',#47990,#5693);
#2885=LINE('',#47992,#5694);
#2886=LINE('',#47994,#5695);
#2887=LINE('',#47996,#5696);
#2888=LINE('',#47998,#5697);
#2889=LINE('',#47999,#5698);
#2890=LINE('',#48001,#5699);
#2891=LINE('',#48003,#5700);
#2892=LINE('',#48005,#5701);
#2893=LINE('',#48007,#5702);
#2894=LINE('',#48009,#5703);
#2895=LINE('',#48011,#5704);
#2896=LINE('',#48014,#5705);
#2897=LINE('',#48015,#5706);
#2898=LINE('',#48017,#5707);
#2899=LINE('',#48019,#5708);
#2900=LINE('',#48021,#5709);
#2901=LINE('',#48023,#5710);
#2902=LINE('',#48025,#5711);
#2903=LINE('',#48027,#5712);
#2904=LINE('',#48030,#5713);
#2905=LINE('',#48031,#5714);
#2906=LINE('',#48033,#5715);
#2907=LINE('',#48035,#5716);
#2908=LINE('',#48037,#5717);
#2909=LINE('',#48039,#5718);
#2910=LINE('',#48041,#5719);
#2911=LINE('',#48042,#5720);
#2912=LINE('',#48044,#5721);
#2913=LINE('',#48046,#5722);
#2914=LINE('',#48048,#5723);
#2915=LINE('',#48050,#5724);
#2916=LINE('',#48052,#5725);
#2917=LINE('',#48054,#5726);
#2918=LINE('',#48057,#5727);
#2919=LINE('',#48058,#5728);
#2920=LINE('',#48060,#5729);
#2921=LINE('',#48062,#5730);
#2922=LINE('',#48064,#5731);
#2923=LINE('',#48066,#5732);
#2924=LINE('',#48068,#5733);
#2925=LINE('',#48070,#5734);
#2926=LINE('',#48073,#5735);
#2927=LINE('',#48074,#5736);
#2928=LINE('',#48076,#5737);
#2929=LINE('',#48078,#5738);
#2930=LINE('',#48080,#5739);
#2931=LINE('',#48082,#5740);
#2932=LINE('',#48084,#5741);
#2933=LINE('',#48086,#5742);
#2934=LINE('',#48089,#5743);
#2935=LINE('',#48090,#5744);
#2936=LINE('',#48092,#5745);
#2937=LINE('',#48094,#5746);
#2938=LINE('',#48096,#5747);
#2939=LINE('',#48098,#5748);
#2940=LINE('',#48100,#5749);
#2941=LINE('',#48101,#5750);
#2942=LINE('',#48103,#5751);
#2943=LINE('',#48105,#5752);
#2944=LINE('',#48107,#5753);
#2945=LINE('',#48109,#5754);
#2946=LINE('',#48111,#5755);
#2947=LINE('',#48113,#5756);
#2948=LINE('',#48116,#5757);
#2949=LINE('',#48117,#5758);
#2950=LINE('',#48119,#5759);
#2951=LINE('',#48121,#5760);
#2952=LINE('',#48123,#5761);
#2953=LINE('',#48125,#5762);
#2954=LINE('',#48127,#5763);
#2955=LINE('',#48129,#5764);
#2956=LINE('',#48132,#5765);
#2957=LINE('',#48133,#5766);
#2958=LINE('',#48135,#5767);
#2959=LINE('',#48137,#5768);
#2960=LINE('',#48139,#5769);
#2961=LINE('',#48141,#5770);
#2962=LINE('',#48143,#5771);
#2963=LINE('',#48144,#5772);
#2964=LINE('',#48146,#5773);
#2965=LINE('',#48148,#5774);
#2966=LINE('',#48150,#5775);
#2967=LINE('',#48152,#5776);
#2968=LINE('',#48154,#5777);
#2969=LINE('',#48156,#5778);
#2970=LINE('',#48159,#5779);
#2971=LINE('',#48160,#5780);
#2972=LINE('',#48162,#5781);
#2973=LINE('',#48164,#5782);
#2974=LINE('',#48166,#5783);
#2975=LINE('',#48168,#5784);
#2976=LINE('',#48170,#5785);
#2977=LINE('',#48172,#5786);
#2978=LINE('',#48175,#5787);
#2979=LINE('',#48176,#5788);
#2980=LINE('',#48178,#5789);
#2981=LINE('',#48180,#5790);
#2982=LINE('',#48182,#5791);
#2983=LINE('',#48184,#5792);
#2984=LINE('',#48186,#5793);
#2985=LINE('',#48187,#5794);
#2986=LINE('',#48189,#5795);
#2987=LINE('',#48191,#5796);
#2988=LINE('',#48193,#5797);
#2989=LINE('',#48195,#5798);
#2990=LINE('',#48197,#5799);
#2991=LINE('',#48199,#5800);
#2992=LINE('',#48202,#5801);
#2993=LINE('',#48203,#5802);
#2994=LINE('',#48205,#5803);
#2995=LINE('',#48207,#5804);
#2996=LINE('',#48209,#5805);
#2997=LINE('',#48211,#5806);
#2998=LINE('',#48213,#5807);
#2999=LINE('',#48215,#5808);
#3000=LINE('',#48263,#5809);
#3001=LINE('',#48265,#5810);
#3002=LINE('',#48267,#5811);
#3003=LINE('',#48268,#5812);
#3004=LINE('',#48270,#5813);
#3005=LINE('',#48272,#5814);
#3006=LINE('',#48274,#5815);
#3007=LINE('',#48276,#5816);
#3008=LINE('',#48278,#5817);
#3009=LINE('',#48280,#5818);
#3010=LINE('',#48283,#5819);
#3011=LINE('',#48284,#5820);
#3012=LINE('',#48286,#5821);
#3013=LINE('',#48288,#5822);
#3014=LINE('',#48290,#5823);
#3015=LINE('',#48292,#5824);
#3016=LINE('',#48294,#5825);
#3017=LINE('',#48296,#5826);
#3018=LINE('',#48299,#5827);
#3019=LINE('',#48300,#5828);
#3020=LINE('',#48302,#5829);
#3021=LINE('',#48304,#5830);
#3022=LINE('',#48306,#5831);
#3023=LINE('',#48308,#5832);
#3024=LINE('',#48310,#5833);
#3025=LINE('',#48311,#5834);
#3026=LINE('',#48313,#5835);
#3027=LINE('',#48315,#5836);
#3028=LINE('',#48317,#5837);
#3029=LINE('',#48319,#5838);
#3030=LINE('',#48321,#5839);
#3031=LINE('',#48322,#5840);
#3032=LINE('',#48324,#5841);
#3033=LINE('',#48326,#5842);
#3034=LINE('',#48328,#5843);
#3035=LINE('',#48330,#5844);
#3036=LINE('',#48331,#5845);
#3037=LINE('',#48333,#5846);
#3038=LINE('',#48334,#5847);
#3039=LINE('',#48337,#5848);
#3040=LINE('',#48338,#5849);
#3041=LINE('',#48340,#5850);
#3042=LINE('',#48341,#5851);
#3043=LINE('',#48439,#5852);
#3044=LINE('',#48441,#5853);
#3045=LINE('',#48442,#5854);
#3046=LINE('',#48444,#5855);
#3047=LINE('',#48445,#5856);
#3048=LINE('',#48447,#5857);
#3049=LINE('',#48449,#5858);
#3050=LINE('',#48452,#5859);
#3051=LINE('',#48453,#5860);
#3052=LINE('',#48455,#5861);
#3053=LINE('',#48457,#5862);
#3054=LINE('',#48459,#5863);
#3055=LINE('',#48460,#5864);
#3056=LINE('',#48462,#5865);
#3057=LINE('',#48463,#5866);
#3058=LINE('',#48465,#5867);
#3059=LINE('',#48467,#5868);
#3060=LINE('',#48470,#5869);
#3061=LINE('',#48471,#5870);
#3062=LINE('',#48473,#5871);
#3063=LINE('',#48474,#5872);
#3064=LINE('',#48476,#5873);
#3065=LINE('',#48478,#5874);
#3066=LINE('',#48481,#5875);
#3067=LINE('',#48482,#5876);
#3068=LINE('',#48484,#5877);
#3069=LINE('',#48485,#5878);
#3070=LINE('',#48487,#5879);
#3071=LINE('',#48489,#5880);
#3072=LINE('',#48492,#5881);
#3073=LINE('',#48493,#5882);
#3074=LINE('',#48495,#5883);
#3075=LINE('',#48496,#5884);
#3076=LINE('',#48498,#5885);
#3077=LINE('',#48500,#5886);
#3078=LINE('',#48503,#5887);
#3079=LINE('',#48504,#5888);
#3080=LINE('',#48506,#5889);
#3081=LINE('',#48507,#5890);
#3082=LINE('',#48509,#5891);
#3083=LINE('',#48511,#5892);
#3084=LINE('',#48514,#5893);
#3085=LINE('',#48516,#5894);
#3086=LINE('',#48519,#5895);
#3087=LINE('',#48520,#5896);
#3088=LINE('',#48522,#5897);
#3089=LINE('',#48524,#5898);
#3090=LINE('',#48526,#5899);
#3091=LINE('',#48528,#5900);
#3092=LINE('',#48530,#5901);
#3093=LINE('',#48532,#5902);
#3094=LINE('',#48535,#5903);
#3095=LINE('',#48536,#5904);
#3096=LINE('',#48538,#5905);
#3097=LINE('',#48540,#5906);
#3098=LINE('',#48542,#5907);
#3099=LINE('',#48544,#5908);
#3100=LINE('',#48546,#5909);
#3101=LINE('',#48548,#5910);
#3102=LINE('',#48551,#5911);
#3103=LINE('',#48552,#5912);
#3104=LINE('',#48554,#5913);
#3105=LINE('',#48556,#5914);
#3106=LINE('',#48558,#5915);
#3107=LINE('',#48560,#5916);
#3108=LINE('',#48562,#5917);
#3109=LINE('',#48563,#5918);
#3110=LINE('',#48565,#5919);
#3111=LINE('',#48567,#5920);
#3112=LINE('',#48569,#5921);
#3113=LINE('',#48571,#5922);
#3114=LINE('',#48573,#5923);
#3115=LINE('',#48575,#5924);
#3116=LINE('',#48578,#5925);
#3117=LINE('',#48579,#5926);
#3118=LINE('',#48581,#5927);
#3119=LINE('',#48583,#5928);
#3120=LINE('',#48585,#5929);
#3121=LINE('',#48587,#5930);
#3122=LINE('',#48589,#5931);
#3123=LINE('',#48591,#5932);
#3124=LINE('',#48594,#5933);
#3125=LINE('',#48595,#5934);
#3126=LINE('',#48597,#5935);
#3127=LINE('',#48599,#5936);
#3128=LINE('',#48601,#5937);
#3129=LINE('',#48603,#5938);
#3130=LINE('',#48605,#5939);
#3131=LINE('',#48607,#5940);
#3132=LINE('',#48610,#5941);
#3133=LINE('',#48612,#5942);
#3134=LINE('',#48615,#5943);
#3135=LINE('',#48616,#5944);
#3136=LINE('',#48618,#5945);
#3137=LINE('',#48620,#5946);
#3138=LINE('',#48622,#5947);
#3139=LINE('',#48624,#5948);
#3140=LINE('',#48626,#5949);
#3141=LINE('',#48628,#5950);
#3142=LINE('',#48631,#5951);
#3143=LINE('',#48632,#5952);
#3144=LINE('',#48634,#5953);
#3145=LINE('',#48636,#5954);
#3146=LINE('',#48638,#5955);
#3147=LINE('',#48640,#5956);
#3148=LINE('',#48642,#5957);
#3149=LINE('',#48644,#5958);
#3150=LINE('',#48647,#5959);
#3151=LINE('',#48648,#5960);
#3152=LINE('',#48650,#5961);
#3153=LINE('',#48652,#5962);
#3154=LINE('',#48654,#5963);
#3155=LINE('',#48656,#5964);
#3156=LINE('',#48658,#5965);
#3157=LINE('',#48659,#5966);
#3158=LINE('',#48661,#5967);
#3159=LINE('',#48663,#5968);
#3160=LINE('',#48665,#5969);
#3161=LINE('',#48667,#5970);
#3162=LINE('',#48669,#5971);
#3163=LINE('',#48671,#5972);
#3164=LINE('',#48674,#5973);
#3165=LINE('',#48675,#5974);
#3166=LINE('',#48677,#5975);
#3167=LINE('',#48679,#5976);
#3168=LINE('',#48681,#5977);
#3169=LINE('',#48683,#5978);
#3170=LINE('',#48685,#5979);
#3171=LINE('',#48687,#5980);
#3172=LINE('',#48690,#5981);
#3173=LINE('',#48692,#5982);
#3174=LINE('',#48695,#5983);
#3175=LINE('',#48696,#5984);
#3176=LINE('',#48698,#5985);
#3177=LINE('',#48700,#5986);
#3178=LINE('',#48702,#5987);
#3179=LINE('',#48704,#5988);
#3180=LINE('',#48706,#5989);
#3181=LINE('',#48708,#5990);
#3182=LINE('',#48711,#5991);
#3183=LINE('',#48712,#5992);
#3184=LINE('',#48714,#5993);
#3185=LINE('',#48716,#5994);
#3186=LINE('',#48718,#5995);
#3187=LINE('',#48720,#5996);
#3188=LINE('',#48722,#5997);
#3189=LINE('',#48724,#5998);
#3190=LINE('',#48772,#5999);
#3191=LINE('',#48774,#6000);
#3192=LINE('',#48776,#6001);
#3193=LINE('',#48777,#6002);
#3194=LINE('',#48779,#6003);
#3195=LINE('',#48781,#6004);
#3196=LINE('',#48783,#6005);
#3197=LINE('',#48785,#6006);
#3198=LINE('',#48787,#6007);
#3199=LINE('',#48789,#6008);
#3200=LINE('',#48792,#6009);
#3201=LINE('',#48793,#6010);
#3202=LINE('',#48795,#6011);
#3203=LINE('',#48797,#6012);
#3204=LINE('',#48799,#6013);
#3205=LINE('',#48801,#6014);
#3206=LINE('',#48803,#6015);
#3207=LINE('',#48805,#6016);
#3208=LINE('',#48808,#6017);
#3209=LINE('',#48809,#6018);
#3210=LINE('',#48811,#6019);
#3211=LINE('',#48813,#6020);
#3212=LINE('',#48815,#6021);
#3213=LINE('',#48817,#6022);
#3214=LINE('',#48819,#6023);
#3215=LINE('',#48821,#6024);
#3216=LINE('',#48824,#6025);
#3217=LINE('',#48825,#6026);
#3218=LINE('',#48827,#6027);
#3219=LINE('',#48830,#6028);
#3220=LINE('',#48831,#6029);
#3221=LINE('',#48834,#6030);
#3222=LINE('',#48835,#6031);
#3223=LINE('',#48837,#6032);
#3224=LINE('',#48838,#6033);
#3225=LINE('',#48840,#6034);
#3226=LINE('',#48841,#6035);
#3227=LINE('',#48939,#6036);
#3228=LINE('',#48941,#6037);
#3229=LINE('',#48943,#6038);
#3230=LINE('',#48946,#6039);
#3231=LINE('',#48953,#6040);
#3232=LINE('',#48955,#6041);
#3233=LINE('',#48958,#6042);
#3234=LINE('',#48960,#6043);
#3235=LINE('',#48963,#6044);
#3236=LINE('',#48965,#6045);
#3237=LINE('',#48968,#6046);
#3238=LINE('',#48970,#6047);
#3239=LINE('',#48973,#6048);
#3240=LINE('',#48975,#6049);
#3241=LINE('',#48978,#6050);
#3242=LINE('',#48979,#6051);
#3243=LINE('',#48981,#6052);
#3244=LINE('',#48983,#6053);
#3245=LINE('',#48985,#6054);
#3246=LINE('',#48987,#6055);
#3247=LINE('',#48989,#6056);
#3248=LINE('',#48990,#6057);
#3249=LINE('',#48992,#6058);
#3250=LINE('',#48994,#6059);
#3251=LINE('',#48996,#6060);
#3252=LINE('',#48998,#6061);
#3253=LINE('',#49000,#6062);
#3254=LINE('',#49002,#6063);
#3255=LINE('',#49005,#6064);
#3256=LINE('',#49006,#6065);
#3257=LINE('',#49008,#6066);
#3258=LINE('',#49010,#6067);
#3259=LINE('',#49012,#6068);
#3260=LINE('',#49014,#6069);
#3261=LINE('',#49016,#6070);
#3262=LINE('',#49018,#6071);
#3263=LINE('',#49021,#6072);
#3264=LINE('',#49022,#6073);
#3265=LINE('',#49024,#6074);
#3266=LINE('',#49026,#6075);
#3267=LINE('',#49028,#6076);
#3268=LINE('',#49030,#6077);
#3269=LINE('',#49032,#6078);
#3270=LINE('',#49033,#6079);
#3271=LINE('',#49035,#6080);
#3272=LINE('',#49037,#6081);
#3273=LINE('',#49039,#6082);
#3274=LINE('',#49041,#6083);
#3275=LINE('',#49043,#6084);
#3276=LINE('',#49045,#6085);
#3277=LINE('',#49048,#6086);
#3278=LINE('',#49049,#6087);
#3279=LINE('',#49051,#6088);
#3280=LINE('',#49053,#6089);
#3281=LINE('',#49055,#6090);
#3282=LINE('',#49057,#6091);
#3283=LINE('',#49059,#6092);
#3284=LINE('',#49061,#6093);
#3285=LINE('',#49064,#6094);
#3286=LINE('',#49065,#6095);
#3287=LINE('',#49067,#6096);
#3288=LINE('',#49069,#6097);
#3289=LINE('',#49071,#6098);
#3290=LINE('',#49073,#6099);
#3291=LINE('',#49075,#6100);
#3292=LINE('',#49077,#6101);
#3293=LINE('',#49080,#6102);
#3294=LINE('',#49081,#6103);
#3295=LINE('',#49083,#6104);
#3296=LINE('',#49085,#6105);
#3297=LINE('',#49087,#6106);
#3298=LINE('',#49089,#6107);
#3299=LINE('',#49091,#6108);
#3300=LINE('',#49092,#6109);
#3301=LINE('',#49094,#6110);
#3302=LINE('',#49096,#6111);
#3303=LINE('',#49098,#6112);
#3304=LINE('',#49100,#6113);
#3305=LINE('',#49102,#6114);
#3306=LINE('',#49104,#6115);
#3307=LINE('',#49107,#6116);
#3308=LINE('',#49108,#6117);
#3309=LINE('',#49110,#6118);
#3310=LINE('',#49112,#6119);
#3311=LINE('',#49114,#6120);
#3312=LINE('',#49116,#6121);
#3313=LINE('',#49118,#6122);
#3314=LINE('',#49120,#6123);
#3315=LINE('',#49123,#6124);
#3316=LINE('',#49124,#6125);
#3317=LINE('',#49126,#6126);
#3318=LINE('',#49128,#6127);
#3319=LINE('',#49130,#6128);
#3320=LINE('',#49132,#6129);
#3321=LINE('',#49134,#6130);
#3322=LINE('',#49135,#6131);
#3323=LINE('',#49137,#6132);
#3324=LINE('',#49139,#6133);
#3325=LINE('',#49141,#6134);
#3326=LINE('',#49143,#6135);
#3327=LINE('',#49145,#6136);
#3328=LINE('',#49147,#6137);
#3329=LINE('',#49150,#6138);
#3330=LINE('',#49151,#6139);
#3331=LINE('',#49153,#6140);
#3332=LINE('',#49155,#6141);
#3333=LINE('',#49157,#6142);
#3334=LINE('',#49159,#6143);
#3335=LINE('',#49161,#6144);
#3336=LINE('',#49163,#6145);
#3337=LINE('',#49166,#6146);
#3338=LINE('',#49167,#6147);
#3339=LINE('',#49169,#6148);
#3340=LINE('',#49171,#6149);
#3341=LINE('',#49173,#6150);
#3342=LINE('',#49175,#6151);
#3343=LINE('',#49177,#6152);
#3344=LINE('',#49178,#6153);
#3345=LINE('',#49180,#6154);
#3346=LINE('',#49182,#6155);
#3347=LINE('',#49184,#6156);
#3348=LINE('',#49186,#6157);
#3349=LINE('',#49188,#6158);
#3350=LINE('',#49190,#6159);
#3351=LINE('',#49193,#6160);
#3352=LINE('',#49194,#6161);
#3353=LINE('',#49196,#6162);
#3354=LINE('',#49198,#6163);
#3355=LINE('',#49200,#6164);
#3356=LINE('',#49202,#6165);
#3357=LINE('',#49204,#6166);
#3358=LINE('',#49206,#6167);
#3359=LINE('',#49254,#6168);
#3360=LINE('',#49256,#6169);
#3361=LINE('',#49258,#6170);
#3362=LINE('',#49259,#6171);
#3363=LINE('',#49261,#6172);
#3364=LINE('',#49263,#6173);
#3365=LINE('',#49265,#6174);
#3366=LINE('',#49267,#6175);
#3367=LINE('',#49269,#6176);
#3368=LINE('',#49271,#6177);
#3369=LINE('',#49274,#6178);
#3370=LINE('',#49275,#6179);
#3371=LINE('',#49277,#6180);
#3372=LINE('',#49279,#6181);
#3373=LINE('',#49281,#6182);
#3374=LINE('',#49283,#6183);
#3375=LINE('',#49285,#6184);
#3376=LINE('',#49287,#6185);
#3377=LINE('',#49290,#6186);
#3378=LINE('',#49291,#6187);
#3379=LINE('',#49293,#6188);
#3380=LINE('',#49295,#6189);
#3381=LINE('',#49297,#6190);
#3382=LINE('',#49299,#6191);
#3383=LINE('',#49301,#6192);
#3384=LINE('',#49302,#6193);
#3385=LINE('',#49304,#6194);
#3386=LINE('',#49306,#6195);
#3387=LINE('',#49308,#6196);
#3388=LINE('',#49310,#6197);
#3389=LINE('',#49312,#6198);
#3390=LINE('',#49313,#6199);
#3391=LINE('',#49315,#6200);
#3392=LINE('',#49317,#6201);
#3393=LINE('',#49319,#6202);
#3394=LINE('',#49321,#6203);
#3395=LINE('',#49322,#6204);
#3396=LINE('',#49324,#6205);
#3397=LINE('',#49325,#6206);
#3398=LINE('',#49328,#6207);
#3399=LINE('',#49329,#6208);
#3400=LINE('',#49331,#6209);
#3401=LINE('',#49332,#6210);
#3402=LINE('',#49430,#6211);
#3403=LINE('',#49432,#6212);
#3404=LINE('',#49433,#6213);
#3405=LINE('',#49435,#6214);
#3406=LINE('',#49436,#6215);
#3407=LINE('',#49438,#6216);
#3408=LINE('',#49440,#6217);
#3409=LINE('',#49443,#6218);
#3410=LINE('',#49444,#6219);
#3411=LINE('',#49446,#6220);
#3412=LINE('',#49448,#6221);
#3413=LINE('',#49450,#6222);
#3414=LINE('',#49451,#6223);
#3415=LINE('',#49453,#6224);
#3416=LINE('',#49454,#6225);
#3417=LINE('',#49456,#6226);
#3418=LINE('',#49458,#6227);
#3419=LINE('',#49461,#6228);
#3420=LINE('',#49462,#6229);
#3421=LINE('',#49464,#6230);
#3422=LINE('',#49465,#6231);
#3423=LINE('',#49467,#6232);
#3424=LINE('',#49469,#6233);
#3425=LINE('',#49472,#6234);
#3426=LINE('',#49473,#6235);
#3427=LINE('',#49475,#6236);
#3428=LINE('',#49476,#6237);
#3429=LINE('',#49478,#6238);
#3430=LINE('',#49480,#6239);
#3431=LINE('',#49483,#6240);
#3432=LINE('',#49484,#6241);
#3433=LINE('',#49486,#6242);
#3434=LINE('',#49487,#6243);
#3435=LINE('',#49489,#6244);
#3436=LINE('',#49491,#6245);
#3437=LINE('',#49494,#6246);
#3438=LINE('',#49495,#6247);
#3439=LINE('',#49497,#6248);
#3440=LINE('',#49498,#6249);
#3441=LINE('',#49500,#6250);
#3442=LINE('',#49502,#6251);
#3443=LINE('',#49505,#6252);
#3444=LINE('',#49507,#6253);
#3445=LINE('',#49510,#6254);
#3446=LINE('',#49511,#6255);
#3447=LINE('',#49513,#6256);
#3448=LINE('',#49515,#6257);
#3449=LINE('',#49517,#6258);
#3450=LINE('',#49519,#6259);
#3451=LINE('',#49521,#6260);
#3452=LINE('',#49523,#6261);
#3453=LINE('',#49526,#6262);
#3454=LINE('',#49527,#6263);
#3455=LINE('',#49529,#6264);
#3456=LINE('',#49531,#6265);
#3457=LINE('',#49533,#6266);
#3458=LINE('',#49535,#6267);
#3459=LINE('',#49537,#6268);
#3460=LINE('',#49539,#6269);
#3461=LINE('',#49542,#6270);
#3462=LINE('',#49543,#6271);
#3463=LINE('',#49545,#6272);
#3464=LINE('',#49547,#6273);
#3465=LINE('',#49549,#6274);
#3466=LINE('',#49551,#6275);
#3467=LINE('',#49553,#6276);
#3468=LINE('',#49554,#6277);
#3469=LINE('',#49556,#6278);
#3470=LINE('',#49558,#6279);
#3471=LINE('',#49560,#6280);
#3472=LINE('',#49562,#6281);
#3473=LINE('',#49564,#6282);
#3474=LINE('',#49566,#6283);
#3475=LINE('',#49569,#6284);
#3476=LINE('',#49570,#6285);
#3477=LINE('',#49572,#6286);
#3478=LINE('',#49574,#6287);
#3479=LINE('',#49576,#6288);
#3480=LINE('',#49578,#6289);
#3481=LINE('',#49580,#6290);
#3482=LINE('',#49582,#6291);
#3483=LINE('',#49585,#6292);
#3484=LINE('',#49586,#6293);
#3485=LINE('',#49588,#6294);
#3486=LINE('',#49590,#6295);
#3487=LINE('',#49592,#6296);
#3488=LINE('',#49594,#6297);
#3489=LINE('',#49596,#6298);
#3490=LINE('',#49598,#6299);
#3491=LINE('',#49601,#6300);
#3492=LINE('',#49603,#6301);
#3493=LINE('',#49606,#6302);
#3494=LINE('',#49607,#6303);
#3495=LINE('',#49609,#6304);
#3496=LINE('',#49611,#6305);
#3497=LINE('',#49613,#6306);
#3498=LINE('',#49615,#6307);
#3499=LINE('',#49617,#6308);
#3500=LINE('',#49619,#6309);
#3501=LINE('',#49622,#6310);
#3502=LINE('',#49623,#6311);
#3503=LINE('',#49625,#6312);
#3504=LINE('',#49627,#6313);
#3505=LINE('',#49629,#6314);
#3506=LINE('',#49631,#6315);
#3507=LINE('',#49633,#6316);
#3508=LINE('',#49635,#6317);
#3509=LINE('',#49638,#6318);
#3510=LINE('',#49639,#6319);
#3511=LINE('',#49641,#6320);
#3512=LINE('',#49643,#6321);
#3513=LINE('',#49645,#6322);
#3514=LINE('',#49647,#6323);
#3515=LINE('',#49649,#6324);
#3516=LINE('',#49650,#6325);
#3517=LINE('',#49652,#6326);
#3518=LINE('',#49654,#6327);
#3519=LINE('',#49656,#6328);
#3520=LINE('',#49658,#6329);
#3521=LINE('',#49660,#6330);
#3522=LINE('',#49662,#6331);
#3523=LINE('',#49665,#6332);
#3524=LINE('',#49666,#6333);
#3525=LINE('',#49668,#6334);
#3526=LINE('',#49670,#6335);
#3527=LINE('',#49672,#6336);
#3528=LINE('',#49674,#6337);
#3529=LINE('',#49676,#6338);
#3530=LINE('',#49678,#6339);
#3531=LINE('',#49681,#6340);
#3532=LINE('',#49683,#6341);
#3533=LINE('',#49686,#6342);
#3534=LINE('',#49687,#6343);
#3535=LINE('',#49689,#6344);
#3536=LINE('',#49691,#6345);
#3537=LINE('',#49693,#6346);
#3538=LINE('',#49695,#6347);
#3539=LINE('',#49697,#6348);
#3540=LINE('',#49699,#6349);
#3541=LINE('',#49702,#6350);
#3542=LINE('',#49703,#6351);
#3543=LINE('',#49705,#6352);
#3544=LINE('',#49707,#6353);
#3545=LINE('',#49709,#6354);
#3546=LINE('',#49711,#6355);
#3547=LINE('',#49713,#6356);
#3548=LINE('',#49715,#6357);
#3549=LINE('',#49763,#6358);
#3550=LINE('',#49765,#6359);
#3551=LINE('',#49767,#6360);
#3552=LINE('',#49768,#6361);
#3553=LINE('',#49770,#6362);
#3554=LINE('',#49772,#6363);
#3555=LINE('',#49774,#6364);
#3556=LINE('',#49776,#6365);
#3557=LINE('',#49778,#6366);
#3558=LINE('',#49780,#6367);
#3559=LINE('',#49783,#6368);
#3560=LINE('',#49784,#6369);
#3561=LINE('',#49786,#6370);
#3562=LINE('',#49788,#6371);
#3563=LINE('',#49790,#6372);
#3564=LINE('',#49792,#6373);
#3565=LINE('',#49794,#6374);
#3566=LINE('',#49796,#6375);
#3567=LINE('',#49799,#6376);
#3568=LINE('',#49800,#6377);
#3569=LINE('',#49802,#6378);
#3570=LINE('',#49804,#6379);
#3571=LINE('',#49806,#6380);
#3572=LINE('',#49808,#6381);
#3573=LINE('',#49810,#6382);
#3574=LINE('',#49812,#6383);
#3575=LINE('',#49815,#6384);
#3576=LINE('',#49816,#6385);
#3577=LINE('',#49818,#6386);
#3578=LINE('',#49821,#6387);
#3579=LINE('',#49822,#6388);
#3580=LINE('',#49825,#6389);
#3581=LINE('',#49826,#6390);
#3582=LINE('',#49828,#6391);
#3583=LINE('',#49829,#6392);
#3584=LINE('',#49831,#6393);
#3585=LINE('',#49832,#6394);
#3586=LINE('',#49930,#6395);
#3587=LINE('',#49932,#6396);
#3588=LINE('',#49934,#6397);
#3589=LINE('',#49937,#6398);
#3590=LINE('',#49944,#6399);
#3591=LINE('',#49946,#6400);
#3592=LINE('',#49949,#6401);
#3593=LINE('',#49951,#6402);
#3594=LINE('',#49954,#6403);
#3595=LINE('',#49956,#6404);
#3596=LINE('',#49959,#6405);
#3597=LINE('',#49961,#6406);
#3598=LINE('',#49964,#6407);
#3599=LINE('',#49966,#6408);
#3600=LINE('',#49969,#6409);
#3601=LINE('',#49970,#6410);
#3602=LINE('',#49972,#6411);
#3603=LINE('',#49974,#6412);
#3604=LINE('',#49976,#6413);
#3605=LINE('',#49978,#6414);
#3606=LINE('',#49980,#6415);
#3607=LINE('',#49981,#6416);
#3608=LINE('',#49983,#6417);
#3609=LINE('',#49985,#6418);
#3610=LINE('',#49987,#6419);
#3611=LINE('',#49989,#6420);
#3612=LINE('',#49991,#6421);
#3613=LINE('',#49993,#6422);
#3614=LINE('',#49996,#6423);
#3615=LINE('',#49997,#6424);
#3616=LINE('',#49999,#6425);
#3617=LINE('',#50001,#6426);
#3618=LINE('',#50003,#6427);
#3619=LINE('',#50005,#6428);
#3620=LINE('',#50007,#6429);
#3621=LINE('',#50009,#6430);
#3622=LINE('',#50012,#6431);
#3623=LINE('',#50013,#6432);
#3624=LINE('',#50015,#6433);
#3625=LINE('',#50017,#6434);
#3626=LINE('',#50019,#6435);
#3627=LINE('',#50021,#6436);
#3628=LINE('',#50023,#6437);
#3629=LINE('',#50024,#6438);
#3630=LINE('',#50026,#6439);
#3631=LINE('',#50028,#6440);
#3632=LINE('',#50030,#6441);
#3633=LINE('',#50032,#6442);
#3634=LINE('',#50034,#6443);
#3635=LINE('',#50036,#6444);
#3636=LINE('',#50039,#6445);
#3637=LINE('',#50040,#6446);
#3638=LINE('',#50042,#6447);
#3639=LINE('',#50044,#6448);
#3640=LINE('',#50046,#6449);
#3641=LINE('',#50048,#6450);
#3642=LINE('',#50050,#6451);
#3643=LINE('',#50052,#6452);
#3644=LINE('',#50055,#6453);
#3645=LINE('',#50056,#6454);
#3646=LINE('',#50058,#6455);
#3647=LINE('',#50060,#6456);
#3648=LINE('',#50062,#6457);
#3649=LINE('',#50064,#6458);
#3650=LINE('',#50066,#6459);
#3651=LINE('',#50068,#6460);
#3652=LINE('',#50071,#6461);
#3653=LINE('',#50072,#6462);
#3654=LINE('',#50074,#6463);
#3655=LINE('',#50076,#6464);
#3656=LINE('',#50078,#6465);
#3657=LINE('',#50080,#6466);
#3658=LINE('',#50082,#6467);
#3659=LINE('',#50083,#6468);
#3660=LINE('',#50085,#6469);
#3661=LINE('',#50087,#6470);
#3662=LINE('',#50089,#6471);
#3663=LINE('',#50091,#6472);
#3664=LINE('',#50093,#6473);
#3665=LINE('',#50095,#6474);
#3666=LINE('',#50098,#6475);
#3667=LINE('',#50099,#6476);
#3668=LINE('',#50101,#6477);
#3669=LINE('',#50103,#6478);
#3670=LINE('',#50105,#6479);
#3671=LINE('',#50107,#6480);
#3672=LINE('',#50109,#6481);
#3673=LINE('',#50111,#6482);
#3674=LINE('',#50114,#6483);
#3675=LINE('',#50115,#6484);
#3676=LINE('',#50117,#6485);
#3677=LINE('',#50119,#6486);
#3678=LINE('',#50121,#6487);
#3679=LINE('',#50123,#6488);
#3680=LINE('',#50125,#6489);
#3681=LINE('',#50126,#6490);
#3682=LINE('',#50128,#6491);
#3683=LINE('',#50130,#6492);
#3684=LINE('',#50132,#6493);
#3685=LINE('',#50134,#6494);
#3686=LINE('',#50136,#6495);
#3687=LINE('',#50138,#6496);
#3688=LINE('',#50141,#6497);
#3689=LINE('',#50142,#6498);
#3690=LINE('',#50144,#6499);
#3691=LINE('',#50146,#6500);
#3692=LINE('',#50148,#6501);
#3693=LINE('',#50150,#6502);
#3694=LINE('',#50152,#6503);
#3695=LINE('',#50154,#6504);
#3696=LINE('',#50157,#6505);
#3697=LINE('',#50158,#6506);
#3698=LINE('',#50160,#6507);
#3699=LINE('',#50162,#6508);
#3700=LINE('',#50164,#6509);
#3701=LINE('',#50166,#6510);
#3702=LINE('',#50168,#6511);
#3703=LINE('',#50169,#6512);
#3704=LINE('',#50171,#6513);
#3705=LINE('',#50173,#6514);
#3706=LINE('',#50175,#6515);
#3707=LINE('',#50177,#6516);
#3708=LINE('',#50179,#6517);
#3709=LINE('',#50181,#6518);
#3710=LINE('',#50184,#6519);
#3711=LINE('',#50185,#6520);
#3712=LINE('',#50187,#6521);
#3713=LINE('',#50189,#6522);
#3714=LINE('',#50191,#6523);
#3715=LINE('',#50193,#6524);
#3716=LINE('',#50195,#6525);
#3717=LINE('',#50197,#6526);
#3718=LINE('',#50245,#6527);
#3719=LINE('',#50247,#6528);
#3720=LINE('',#50249,#6529);
#3721=LINE('',#50250,#6530);
#3722=LINE('',#50252,#6531);
#3723=LINE('',#50254,#6532);
#3724=LINE('',#50256,#6533);
#3725=LINE('',#50258,#6534);
#3726=LINE('',#50260,#6535);
#3727=LINE('',#50262,#6536);
#3728=LINE('',#50265,#6537);
#3729=LINE('',#50266,#6538);
#3730=LINE('',#50268,#6539);
#3731=LINE('',#50270,#6540);
#3732=LINE('',#50272,#6541);
#3733=LINE('',#50274,#6542);
#3734=LINE('',#50276,#6543);
#3735=LINE('',#50278,#6544);
#3736=LINE('',#50281,#6545);
#3737=LINE('',#50282,#6546);
#3738=LINE('',#50284,#6547);
#3739=LINE('',#50286,#6548);
#3740=LINE('',#50288,#6549);
#3741=LINE('',#50290,#6550);
#3742=LINE('',#50292,#6551);
#3743=LINE('',#50293,#6552);
#3744=LINE('',#50295,#6553);
#3745=LINE('',#50297,#6554);
#3746=LINE('',#50299,#6555);
#3747=LINE('',#50301,#6556);
#3748=LINE('',#50303,#6557);
#3749=LINE('',#50304,#6558);
#3750=LINE('',#50306,#6559);
#3751=LINE('',#50308,#6560);
#3752=LINE('',#50310,#6561);
#3753=LINE('',#50312,#6562);
#3754=LINE('',#50313,#6563);
#3755=LINE('',#50315,#6564);
#3756=LINE('',#50316,#6565);
#3757=LINE('',#50319,#6566);
#3758=LINE('',#50320,#6567);
#3759=LINE('',#50322,#6568);
#3760=LINE('',#50323,#6569);
#3761=LINE('',#50422,#6570);
#3762=LINE('',#50423,#6571);
#3763=LINE('',#50425,#6572);
#3764=LINE('',#50426,#6573);
#3765=LINE('',#50428,#6574);
#3766=LINE('',#50430,#6575);
#3767=LINE('',#50433,#6576);
#3768=LINE('',#50434,#6577);
#3769=LINE('',#50436,#6578);
#3770=LINE('',#50438,#6579);
#3771=LINE('',#50440,#6580);
#3772=LINE('',#50441,#6581);
#3773=LINE('',#50443,#6582);
#3774=LINE('',#50444,#6583);
#3775=LINE('',#50446,#6584);
#3776=LINE('',#50448,#6585);
#3777=LINE('',#50451,#6586);
#3778=LINE('',#50452,#6587);
#3779=LINE('',#50454,#6588);
#3780=LINE('',#50455,#6589);
#3781=LINE('',#50457,#6590);
#3782=LINE('',#50459,#6591);
#3783=LINE('',#50462,#6592);
#3784=LINE('',#50463,#6593);
#3785=LINE('',#50465,#6594);
#3786=LINE('',#50466,#6595);
#3787=LINE('',#50468,#6596);
#3788=LINE('',#50470,#6597);
#3789=LINE('',#50473,#6598);
#3790=LINE('',#50474,#6599);
#3791=LINE('',#50476,#6600);
#3792=LINE('',#50477,#6601);
#3793=LINE('',#50479,#6602);
#3794=LINE('',#50481,#6603);
#3795=LINE('',#50484,#6604);
#3796=LINE('',#50485,#6605);
#3797=LINE('',#50487,#6606);
#3798=LINE('',#50488,#6607);
#3799=LINE('',#50490,#6608);
#3800=LINE('',#50492,#6609);
#3801=LINE('',#50495,#6610);
#3802=LINE('',#50497,#6611);
#3803=LINE('',#50500,#6612);
#3804=LINE('',#50501,#6613);
#3805=LINE('',#50503,#6614);
#3806=LINE('',#50505,#6615);
#3807=LINE('',#50507,#6616);
#3808=LINE('',#50509,#6617);
#3809=LINE('',#50511,#6618);
#3810=LINE('',#50513,#6619);
#3811=LINE('',#50516,#6620);
#3812=LINE('',#50517,#6621);
#3813=LINE('',#50519,#6622);
#3814=LINE('',#50521,#6623);
#3815=LINE('',#50523,#6624);
#3816=LINE('',#50525,#6625);
#3817=LINE('',#50527,#6626);
#3818=LINE('',#50529,#6627);
#3819=LINE('',#50532,#6628);
#3820=LINE('',#50533,#6629);
#3821=LINE('',#50535,#6630);
#3822=LINE('',#50537,#6631);
#3823=LINE('',#50539,#6632);
#3824=LINE('',#50541,#6633);
#3825=LINE('',#50543,#6634);
#3826=LINE('',#50544,#6635);
#3827=LINE('',#50546,#6636);
#3828=LINE('',#50548,#6637);
#3829=LINE('',#50550,#6638);
#3830=LINE('',#50552,#6639);
#3831=LINE('',#50554,#6640);
#3832=LINE('',#50556,#6641);
#3833=LINE('',#50559,#6642);
#3834=LINE('',#50560,#6643);
#3835=LINE('',#50562,#6644);
#3836=LINE('',#50564,#6645);
#3837=LINE('',#50566,#6646);
#3838=LINE('',#50568,#6647);
#3839=LINE('',#50570,#6648);
#3840=LINE('',#50572,#6649);
#3841=LINE('',#50575,#6650);
#3842=LINE('',#50576,#6651);
#3843=LINE('',#50578,#6652);
#3844=LINE('',#50580,#6653);
#3845=LINE('',#50582,#6654);
#3846=LINE('',#50584,#6655);
#3847=LINE('',#50586,#6656);
#3848=LINE('',#50588,#6657);
#3849=LINE('',#50591,#6658);
#3850=LINE('',#50593,#6659);
#3851=LINE('',#50596,#6660);
#3852=LINE('',#50597,#6661);
#3853=LINE('',#50599,#6662);
#3854=LINE('',#50601,#6663);
#3855=LINE('',#50603,#6664);
#3856=LINE('',#50605,#6665);
#3857=LINE('',#50607,#6666);
#3858=LINE('',#50609,#6667);
#3859=LINE('',#50612,#6668);
#3860=LINE('',#50613,#6669);
#3861=LINE('',#50615,#6670);
#3862=LINE('',#50617,#6671);
#3863=LINE('',#50619,#6672);
#3864=LINE('',#50621,#6673);
#3865=LINE('',#50623,#6674);
#3866=LINE('',#50625,#6675);
#3867=LINE('',#50628,#6676);
#3868=LINE('',#50629,#6677);
#3869=LINE('',#50631,#6678);
#3870=LINE('',#50633,#6679);
#3871=LINE('',#50635,#6680);
#3872=LINE('',#50637,#6681);
#3873=LINE('',#50639,#6682);
#3874=LINE('',#50640,#6683);
#3875=LINE('',#50642,#6684);
#3876=LINE('',#50644,#6685);
#3877=LINE('',#50646,#6686);
#3878=LINE('',#50648,#6687);
#3879=LINE('',#50650,#6688);
#3880=LINE('',#50652,#6689);
#3881=LINE('',#50655,#6690);
#3882=LINE('',#50656,#6691);
#3883=LINE('',#50658,#6692);
#3884=LINE('',#50660,#6693);
#3885=LINE('',#50662,#6694);
#3886=LINE('',#50664,#6695);
#3887=LINE('',#50666,#6696);
#3888=LINE('',#50668,#6697);
#3889=LINE('',#50671,#6698);
#3890=LINE('',#50673,#6699);
#3891=LINE('',#50676,#6700);
#3892=LINE('',#50677,#6701);
#3893=LINE('',#50679,#6702);
#3894=LINE('',#50681,#6703);
#3895=LINE('',#50683,#6704);
#3896=LINE('',#50685,#6705);
#3897=LINE('',#50687,#6706);
#3898=LINE('',#50689,#6707);
#3899=LINE('',#50692,#6708);
#3900=LINE('',#50693,#6709);
#3901=LINE('',#50695,#6710);
#3902=LINE('',#50697,#6711);
#3903=LINE('',#50699,#6712);
#3904=LINE('',#50701,#6713);
#3905=LINE('',#50703,#6714);
#3906=LINE('',#50705,#6715);
#3907=LINE('',#50753,#6716);
#3908=LINE('',#50755,#6717);
#3909=LINE('',#50757,#6718);
#3910=LINE('',#50758,#6719);
#3911=LINE('',#50760,#6720);
#3912=LINE('',#50762,#6721);
#3913=LINE('',#50764,#6722);
#3914=LINE('',#50766,#6723);
#3915=LINE('',#50768,#6724);
#3916=LINE('',#50770,#6725);
#3917=LINE('',#50773,#6726);
#3918=LINE('',#50774,#6727);
#3919=LINE('',#50776,#6728);
#3920=LINE('',#50778,#6729);
#3921=LINE('',#50780,#6730);
#3922=LINE('',#50782,#6731);
#3923=LINE('',#50784,#6732);
#3924=LINE('',#50786,#6733);
#3925=LINE('',#50789,#6734);
#3926=LINE('',#50790,#6735);
#3927=LINE('',#50792,#6736);
#3928=LINE('',#50794,#6737);
#3929=LINE('',#50796,#6738);
#3930=LINE('',#50798,#6739);
#3931=LINE('',#50800,#6740);
#3932=LINE('',#50802,#6741);
#3933=LINE('',#50805,#6742);
#3934=LINE('',#50806,#6743);
#3935=LINE('',#50808,#6744);
#3936=LINE('',#50811,#6745);
#3937=LINE('',#50812,#6746);
#3938=LINE('',#50815,#6747);
#3939=LINE('',#50816,#6748);
#3940=LINE('',#50818,#6749);
#3941=LINE('',#50819,#6750);
#3942=LINE('',#50821,#6751);
#3943=LINE('',#50822,#6752);
#3944=LINE('',#50920,#6753);
#3945=LINE('',#50922,#6754);
#3946=LINE('',#50925,#6755);
#3947=LINE('',#50932,#6756);
#3948=LINE('',#50934,#6757);
#3949=LINE('',#50937,#6758);
#3950=LINE('',#50939,#6759);
#3951=LINE('',#50942,#6760);
#3952=LINE('',#50944,#6761);
#3953=LINE('',#50947,#6762);
#3954=LINE('',#50949,#6763);
#3955=LINE('',#50952,#6764);
#3956=LINE('',#50954,#6765);
#3957=LINE('',#50957,#6766);
#3958=LINE('',#50959,#6767);
#3959=LINE('',#50962,#6768);
#3960=LINE('',#50963,#6769);
#3961=LINE('',#50965,#6770);
#3962=LINE('',#50967,#6771);
#3963=LINE('',#50969,#6772);
#3964=LINE('',#50971,#6773);
#3965=LINE('',#50973,#6774);
#3966=LINE('',#50975,#6775);
#3967=LINE('',#50978,#6776);
#3968=LINE('',#50979,#6777);
#3969=LINE('',#50981,#6778);
#3970=LINE('',#50983,#6779);
#3971=LINE('',#50985,#6780);
#3972=LINE('',#50987,#6781);
#3973=LINE('',#50989,#6782);
#3974=LINE('',#50991,#6783);
#3975=LINE('',#50994,#6784);
#3976=LINE('',#50995,#6785);
#3977=LINE('',#50997,#6786);
#3978=LINE('',#50999,#6787);
#3979=LINE('',#51001,#6788);
#3980=LINE('',#51003,#6789);
#3981=LINE('',#51005,#6790);
#3982=LINE('',#51006,#6791);
#3983=LINE('',#51008,#6792);
#3984=LINE('',#51010,#6793);
#3985=LINE('',#51012,#6794);
#3986=LINE('',#51014,#6795);
#3987=LINE('',#51016,#6796);
#3988=LINE('',#51018,#6797);
#3989=LINE('',#51021,#6798);
#3990=LINE('',#51022,#6799);
#3991=LINE('',#51024,#6800);
#3992=LINE('',#51026,#6801);
#3993=LINE('',#51028,#6802);
#3994=LINE('',#51030,#6803);
#3995=LINE('',#51032,#6804);
#3996=LINE('',#51034,#6805);
#3997=LINE('',#51037,#6806);
#3998=LINE('',#51038,#6807);
#3999=LINE('',#51040,#6808);
#4000=LINE('',#51042,#6809);
#4001=LINE('',#51044,#6810);
#4002=LINE('',#51046,#6811);
#4003=LINE('',#51048,#6812);
#4004=LINE('',#51050,#6813);
#4005=LINE('',#51053,#6814);
#4006=LINE('',#51055,#6815);
#4007=LINE('',#51058,#6816);
#4008=LINE('',#51059,#6817);
#4009=LINE('',#51061,#6818);
#4010=LINE('',#51063,#6819);
#4011=LINE('',#51065,#6820);
#4012=LINE('',#51067,#6821);
#4013=LINE('',#51069,#6822);
#4014=LINE('',#51071,#6823);
#4015=LINE('',#51074,#6824);
#4016=LINE('',#51075,#6825);
#4017=LINE('',#51077,#6826);
#4018=LINE('',#51079,#6827);
#4019=LINE('',#51081,#6828);
#4020=LINE('',#51083,#6829);
#4021=LINE('',#51085,#6830);
#4022=LINE('',#51087,#6831);
#4023=LINE('',#51090,#6832);
#4024=LINE('',#51091,#6833);
#4025=LINE('',#51093,#6834);
#4026=LINE('',#51095,#6835);
#4027=LINE('',#51097,#6836);
#4028=LINE('',#51099,#6837);
#4029=LINE('',#51101,#6838);
#4030=LINE('',#51102,#6839);
#4031=LINE('',#51104,#6840);
#4032=LINE('',#51106,#6841);
#4033=LINE('',#51108,#6842);
#4034=LINE('',#51110,#6843);
#4035=LINE('',#51112,#6844);
#4036=LINE('',#51114,#6845);
#4037=LINE('',#51117,#6846);
#4038=LINE('',#51118,#6847);
#4039=LINE('',#51120,#6848);
#4040=LINE('',#51122,#6849);
#4041=LINE('',#51124,#6850);
#4042=LINE('',#51126,#6851);
#4043=LINE('',#51128,#6852);
#4044=LINE('',#51130,#6853);
#4045=LINE('',#51133,#6854);
#4046=LINE('',#51135,#6855);
#4047=LINE('',#51138,#6856);
#4048=LINE('',#51139,#6857);
#4049=LINE('',#51141,#6858);
#4050=LINE('',#51143,#6859);
#4051=LINE('',#51145,#6860);
#4052=LINE('',#51147,#6861);
#4053=LINE('',#51149,#6862);
#4054=LINE('',#51151,#6863);
#4055=LINE('',#51154,#6864);
#4056=LINE('',#51155,#6865);
#4057=LINE('',#51157,#6866);
#4058=LINE('',#51159,#6867);
#4059=LINE('',#51161,#6868);
#4060=LINE('',#51163,#6869);
#4061=LINE('',#51165,#6870);
#4062=LINE('',#51167,#6871);
#4063=LINE('',#51215,#6872);
#4064=LINE('',#51217,#6873);
#4065=LINE('',#51219,#6874);
#4066=LINE('',#51220,#6875);
#4067=LINE('',#51222,#6876);
#4068=LINE('',#51224,#6877);
#4069=LINE('',#51226,#6878);
#4070=LINE('',#51228,#6879);
#4071=LINE('',#51230,#6880);
#4072=LINE('',#51232,#6881);
#4073=LINE('',#51235,#6882);
#4074=LINE('',#51236,#6883);
#4075=LINE('',#51238,#6884);
#4076=LINE('',#51240,#6885);
#4077=LINE('',#51242,#6886);
#4078=LINE('',#51244,#6887);
#4079=LINE('',#51246,#6888);
#4080=LINE('',#51248,#6889);
#4081=LINE('',#51251,#6890);
#4082=LINE('',#51252,#6891);
#4083=LINE('',#51254,#6892);
#4084=LINE('',#51256,#6893);
#4085=LINE('',#51258,#6894);
#4086=LINE('',#51260,#6895);
#4087=LINE('',#51262,#6896);
#4088=LINE('',#51264,#6897);
#4089=LINE('',#51267,#6898);
#4090=LINE('',#51268,#6899);
#4091=LINE('',#51270,#6900);
#4092=LINE('',#51273,#6901);
#4093=LINE('',#51274,#6902);
#4094=LINE('',#51277,#6903);
#4095=LINE('',#51278,#6904);
#4096=LINE('',#51280,#6905);
#4097=LINE('',#51281,#6906);
#4098=VECTOR('',#32480,45.72);
#4099=VECTOR('',#32487,52.324);
#4100=VECTOR('',#32492,50.4825);
#4101=VECTOR('',#32499,49.4931015189506);
#4102=VECTOR('',#32506,49.4665);
#4103=VECTOR('',#32513,1000.);
#4104=VECTOR('',#32516,1000.);
#4105=VECTOR('',#32519,1000.);
#4106=VECTOR('',#32522,1000.);
#4107=VECTOR('',#32527,1000.);
#4108=VECTOR('',#32530,1000.);
#4109=VECTOR('',#32537,1000.);
#4110=VECTOR('',#32540,1000.);
#4111=VECTOR('',#32543,1000.);
#4112=VECTOR('',#32546,1000.);
#4113=VECTOR('',#32549,1000.);
#4114=VECTOR('',#32552,1000.);
#4115=VECTOR('',#32555,1000.);
#4116=VECTOR('',#32558,1000.);
#4117=VECTOR('',#32561,1000.);
#4118=VECTOR('',#32564,1000.);
#4119=VECTOR('',#32567,1000.);
#4120=VECTOR('',#32570,1000.);
#4121=VECTOR('',#32573,1000.);
#4122=VECTOR('',#32576,1000.);
#4123=VECTOR('',#32579,1000.);
#4124=VECTOR('',#32582,1000.);
#4125=VECTOR('',#32585,1000.);
#4126=VECTOR('',#32588,1000.);
#4127=VECTOR('',#32589,1000.);
#4128=VECTOR('',#32592,1000.);
#4129=VECTOR('',#32595,1000.);
#4130=VECTOR('',#32598,1000.);
#4131=VECTOR('',#32601,1000.);
#4132=VECTOR('',#32604,1000.);
#4133=VECTOR('',#32607,1000.);
#4134=VECTOR('',#32610,1000.);
#4135=VECTOR('',#32613,1000.);
#4136=VECTOR('',#32616,1000.);
#4137=VECTOR('',#32619,1000.);
#4138=VECTOR('',#32622,1000.);
#4139=VECTOR('',#32625,1000.);
#4140=VECTOR('',#32628,1000.);
#4141=VECTOR('',#32631,1000.);
#4142=VECTOR('',#32634,1000.);
#4143=VECTOR('',#32637,1000.);
#4144=VECTOR('',#32640,1000.);
#4145=VECTOR('',#32643,1000.);
#4146=VECTOR('',#32646,1000.);
#4147=VECTOR('',#32649,1000.);
#4148=VECTOR('',#32652,1000.);
#4149=VECTOR('',#32655,1000.);
#4150=VECTOR('',#32658,1000.);
#4151=VECTOR('',#32661,1000.);
#4152=VECTOR('',#32664,1000.);
#4153=VECTOR('',#32667,1000.);
#4154=VECTOR('',#32670,1000.);
#4155=VECTOR('',#32673,1000.);
#4156=VECTOR('',#32676,1000.);
#4157=VECTOR('',#32679,1000.);
#4158=VECTOR('',#32682,1000.);
#4159=VECTOR('',#32685,1000.);
#4160=VECTOR('',#32688,1000.);
#4161=VECTOR('',#32691,1000.);
#4162=VECTOR('',#32694,1000.);
#4163=VECTOR('',#32697,1000.);
#4164=VECTOR('',#32700,1000.);
#4165=VECTOR('',#32703,1000.);
#4166=VECTOR('',#32706,1000.);
#4167=VECTOR('',#32709,1000.);
#4168=VECTOR('',#32712,1000.);
#4169=VECTOR('',#32715,1000.);
#4170=VECTOR('',#32720,1000.);
#4171=VECTOR('',#32723,1000.);
#4172=VECTOR('',#32726,1000.);
#4173=VECTOR('',#32729,1000.);
#4174=VECTOR('',#32732,1000.);
#4175=VECTOR('',#32735,1000.);
#4176=VECTOR('',#32738,1000.);
#4177=VECTOR('',#32741,1000.);
#4178=VECTOR('',#32744,1000.);
#4179=VECTOR('',#32747,1000.);
#4180=VECTOR('',#32750,1000.);
#4181=VECTOR('',#32753,1000.);
#4182=VECTOR('',#32756,1000.);
#4183=VECTOR('',#32759,1000.);
#4184=VECTOR('',#32762,1000.);
#4185=VECTOR('',#32765,1000.);
#4186=VECTOR('',#32768,1000.);
#4187=VECTOR('',#32771,1000.);
#4188=VECTOR('',#32774,1000.);
#4189=VECTOR('',#32777,1000.);
#4190=VECTOR('',#32780,1000.);
#4191=VECTOR('',#32783,1000.);
#4192=VECTOR('',#32786,1000.);
#4193=VECTOR('',#32789,1000.);
#4194=VECTOR('',#32792,1000.);
#4195=VECTOR('',#32795,1000.);
#4196=VECTOR('',#32798,1000.);
#4197=VECTOR('',#32801,1000.);
#4198=VECTOR('',#32804,1000.);
#4199=VECTOR('',#32807,1000.);
#4200=VECTOR('',#32810,1000.);
#4201=VECTOR('',#32813,1000.);
#4202=VECTOR('',#32816,1000.);
#4203=VECTOR('',#32819,1000.);
#4204=VECTOR('',#32822,1000.);
#4205=VECTOR('',#32825,1000.);
#4206=VECTOR('',#32828,1000.);
#4207=VECTOR('',#32831,1000.);
#4208=VECTOR('',#32834,1000.);
#4209=VECTOR('',#32837,1000.);
#4210=VECTOR('',#32840,1000.);
#4211=VECTOR('',#32843,1000.);
#4212=VECTOR('',#32846,1000.);
#4213=VECTOR('',#32849,1000.);
#4214=VECTOR('',#32852,1000.);
#4215=VECTOR('',#32855,1000.);
#4216=VECTOR('',#32858,1000.);
#4217=VECTOR('',#32861,1000.);
#4218=VECTOR('',#32864,1000.);
#4219=VECTOR('',#32867,1000.);
#4220=VECTOR('',#32870,1000.);
#4221=VECTOR('',#32873,1000.);
#4222=VECTOR('',#32876,1000.);
#4223=VECTOR('',#32879,1000.);
#4224=VECTOR('',#32882,1000.);
#4225=VECTOR('',#32885,1000.);
#4226=VECTOR('',#32888,1000.);
#4227=VECTOR('',#32891,1000.);
#4228=VECTOR('',#32894,1000.);
#4229=VECTOR('',#32897,1000.);
#4230=VECTOR('',#32900,1000.);
#4231=VECTOR('',#32901,1000.);
#4232=VECTOR('',#32904,1000.);
#4233=VECTOR('',#32907,1000.);
#4234=VECTOR('',#32910,1000.);
#4235=VECTOR('',#32915,1000.);
#4236=VECTOR('',#32918,1000.);
#4237=VECTOR('',#32921,1000.);
#4238=VECTOR('',#32924,1000.);
#4239=VECTOR('',#32927,1000.);
#4240=VECTOR('',#32930,1000.);
#4241=VECTOR('',#32933,1000.);
#4242=VECTOR('',#32936,1000.);
#4243=VECTOR('',#32939,1000.);
#4244=VECTOR('',#32942,1000.);
#4245=VECTOR('',#32945,1000.);
#4246=VECTOR('',#32948,1000.);
#4247=VECTOR('',#32951,1000.);
#4248=VECTOR('',#32954,1000.);
#4249=VECTOR('',#32957,1000.);
#4250=VECTOR('',#32960,1000.);
#4251=VECTOR('',#32963,1000.);
#4252=VECTOR('',#32966,1000.);
#4253=VECTOR('',#32969,1000.);
#4254=VECTOR('',#32972,1000.);
#4255=VECTOR('',#32975,1000.);
#4256=VECTOR('',#32978,1000.);
#4257=VECTOR('',#32981,1000.);
#4258=VECTOR('',#32984,1000.);
#4259=VECTOR('',#32987,1000.);
#4260=VECTOR('',#32990,1000.);
#4261=VECTOR('',#32993,1000.);
#4262=VECTOR('',#32996,1000.);
#4263=VECTOR('',#32999,1000.);
#4264=VECTOR('',#33002,1000.);
#4265=VECTOR('',#33005,1000.);
#4266=VECTOR('',#33008,1000.);
#4267=VECTOR('',#33011,1000.);
#4268=VECTOR('',#33014,1000.);
#4269=VECTOR('',#33017,1000.);
#4270=VECTOR('',#33020,1000.);
#4271=VECTOR('',#33023,1000.);
#4272=VECTOR('',#33026,1000.);
#4273=VECTOR('',#33029,1000.);
#4274=VECTOR('',#33032,1000.);
#4275=VECTOR('',#33035,1000.);
#4276=VECTOR('',#33038,1000.);
#4277=VECTOR('',#33041,1000.);
#4278=VECTOR('',#33044,1000.);
#4279=VECTOR('',#33047,1000.);
#4280=VECTOR('',#33050,1000.);
#4281=VECTOR('',#33053,1000.);
#4282=VECTOR('',#33056,1000.);
#4283=VECTOR('',#33059,1000.);
#4284=VECTOR('',#33062,1000.);
#4285=VECTOR('',#33065,1000.);
#4286=VECTOR('',#33068,1000.);
#4287=VECTOR('',#33071,1000.);
#4288=VECTOR('',#33074,1000.);
#4289=VECTOR('',#33077,1000.);
#4290=VECTOR('',#33080,1000.);
#4291=VECTOR('',#33083,1000.);
#4292=VECTOR('',#33086,1000.);
#4293=VECTOR('',#33089,1000.);
#4294=VECTOR('',#33092,1000.);
#4295=VECTOR('',#33095,1000.);
#4296=VECTOR('',#33098,1000.);
#4297=VECTOR('',#33101,1000.);
#4298=VECTOR('',#33108,1000.);
#4299=VECTOR('',#33111,1000.);
#4300=VECTOR('',#33114,1000.);
#4301=VECTOR('',#33117,1000.);
#4302=VECTOR('',#33120,1000.);
#4303=VECTOR('',#33123,1000.);
#4304=VECTOR('',#33126,1000.);
#4305=VECTOR('',#33129,1000.);
#4306=VECTOR('',#33132,1000.);
#4307=VECTOR('',#33135,1000.);
#4308=VECTOR('',#33138,1000.);
#4309=VECTOR('',#33141,1000.);
#4310=VECTOR('',#33144,1000.);
#4311=VECTOR('',#33147,1000.);
#4312=VECTOR('',#33148,1000.);
#4313=VECTOR('',#33151,1000.);
#4314=VECTOR('',#33154,1000.);
#4315=VECTOR('',#33157,1000.);
#4316=VECTOR('',#33160,1000.);
#4317=VECTOR('',#33163,1000.);
#4318=VECTOR('',#33166,1000.);
#4319=VECTOR('',#33169,1000.);
#4320=VECTOR('',#33172,1000.);
#4321=VECTOR('',#33175,1000.);
#4322=VECTOR('',#33178,1000.);
#4323=VECTOR('',#33181,1000.);
#4324=VECTOR('',#33184,1000.);
#4325=VECTOR('',#33187,1000.);
#4326=VECTOR('',#33190,1000.);
#4327=VECTOR('',#33193,1000.);
#4328=VECTOR('',#33196,1000.);
#4329=VECTOR('',#33199,1000.);
#4330=VECTOR('',#33202,1000.);
#4331=VECTOR('',#33205,1000.);
#4332=VECTOR('',#33208,1000.);
#4333=VECTOR('',#33211,1000.);
#4334=VECTOR('',#33214,1000.);
#4335=VECTOR('',#33217,1000.);
#4336=VECTOR('',#33220,1000.);
#4337=VECTOR('',#33223,1000.);
#4338=VECTOR('',#33226,1000.);
#4339=VECTOR('',#33231,1000.);
#4340=VECTOR('',#33234,1000.);
#4341=VECTOR('',#33237,1000.);
#4342=VECTOR('',#33240,1000.);
#4343=VECTOR('',#33243,1000.);
#4344=VECTOR('',#33246,1000.);
#4345=VECTOR('',#33249,1000.);
#4346=VECTOR('',#33252,1000.);
#4347=VECTOR('',#33255,1000.);
#4348=VECTOR('',#33258,1000.);
#4349=VECTOR('',#33261,1000.);
#4350=VECTOR('',#33264,1000.);
#4351=VECTOR('',#33267,1000.);
#4352=VECTOR('',#33270,1000.);
#4353=VECTOR('',#33273,1000.);
#4354=VECTOR('',#33276,1000.);
#4355=VECTOR('',#33279,1000.);
#4356=VECTOR('',#33282,1000.);
#4357=VECTOR('',#33285,1000.);
#4358=VECTOR('',#33288,1000.);
#4359=VECTOR('',#33291,1000.);
#4360=VECTOR('',#33294,1000.);
#4361=VECTOR('',#33297,1000.);
#4362=VECTOR('',#33300,1000.);
#4363=VECTOR('',#33303,1000.);
#4364=VECTOR('',#33306,1000.);
#4365=VECTOR('',#33309,1000.);
#4366=VECTOR('',#33312,1000.);
#4367=VECTOR('',#33315,1000.);
#4368=VECTOR('',#33318,1000.);
#4369=VECTOR('',#33321,1000.);
#4370=VECTOR('',#33324,1000.);
#4371=VECTOR('',#33327,1000.);
#4372=VECTOR('',#33330,1000.);
#4373=VECTOR('',#33333,1000.);
#4374=VECTOR('',#33336,1000.);
#4375=VECTOR('',#33339,1000.);
#4376=VECTOR('',#33342,1000.);
#4377=VECTOR('',#33345,1000.);
#4378=VECTOR('',#33348,1000.);
#4379=VECTOR('',#33351,1000.);
#4380=VECTOR('',#33354,1000.);
#4381=VECTOR('',#33357,1000.);
#4382=VECTOR('',#33360,1000.);
#4383=VECTOR('',#33363,1000.);
#4384=VECTOR('',#33366,1000.);
#4385=VECTOR('',#33369,1000.);
#4386=VECTOR('',#33372,1000.);
#4387=VECTOR('',#33375,1000.);
#4388=VECTOR('',#33378,1000.);
#4389=VECTOR('',#33381,1000.);
#4390=VECTOR('',#33384,1000.);
#4391=VECTOR('',#33387,1000.);
#4392=VECTOR('',#33390,1000.);
#4393=VECTOR('',#33393,1000.);
#4394=VECTOR('',#33396,1000.);
#4395=VECTOR('',#33399,1000.);
#4396=VECTOR('',#33402,1000.);
#4397=VECTOR('',#33405,1000.);
#4398=VECTOR('',#33408,1000.);
#4399=VECTOR('',#33411,1000.);
#4400=VECTOR('',#33412,1000.);
#4401=VECTOR('',#33415,1000.);
#4402=VECTOR('',#33418,1000.);
#4403=VECTOR('',#33421,1000.);
#4404=VECTOR('',#33426,1000.);
#4405=VECTOR('',#33429,1000.);
#4406=VECTOR('',#33432,1000.);
#4407=VECTOR('',#33435,1000.);
#4408=VECTOR('',#33438,1000.);
#4409=VECTOR('',#33441,1000.);
#4410=VECTOR('',#33444,1000.);
#4411=VECTOR('',#33447,1000.);
#4412=VECTOR('',#33450,1000.);
#4413=VECTOR('',#33453,1000.);
#4414=VECTOR('',#33456,1000.);
#4415=VECTOR('',#33459,1000.);
#4416=VECTOR('',#33462,1000.);
#4417=VECTOR('',#33465,1000.);
#4418=VECTOR('',#33468,1000.);
#4419=VECTOR('',#33471,1000.);
#4420=VECTOR('',#33474,1000.);
#4421=VECTOR('',#33477,1000.);
#4422=VECTOR('',#33480,1000.);
#4423=VECTOR('',#33483,1000.);
#4424=VECTOR('',#33486,1000.);
#4425=VECTOR('',#33489,1000.);
#4426=VECTOR('',#33492,1000.);
#4427=VECTOR('',#33495,1000.);
#4428=VECTOR('',#33498,1000.);
#4429=VECTOR('',#33501,1000.);
#4430=VECTOR('',#33504,1000.);
#4431=VECTOR('',#33507,1000.);
#4432=VECTOR('',#33510,1000.);
#4433=VECTOR('',#33513,1000.);
#4434=VECTOR('',#33516,1000.);
#4435=VECTOR('',#33519,1000.);
#4436=VECTOR('',#33522,1000.);
#4437=VECTOR('',#33525,1000.);
#4438=VECTOR('',#33528,1000.);
#4439=VECTOR('',#33531,1000.);
#4440=VECTOR('',#33534,1000.);
#4441=VECTOR('',#33537,1000.);
#4442=VECTOR('',#33540,1000.);
#4443=VECTOR('',#33543,1000.);
#4444=VECTOR('',#33546,1000.);
#4445=VECTOR('',#33549,1000.);
#4446=VECTOR('',#33552,1000.);
#4447=VECTOR('',#33555,1000.);
#4448=VECTOR('',#33558,1000.);
#4449=VECTOR('',#33561,1000.);
#4450=VECTOR('',#33564,1000.);
#4451=VECTOR('',#33567,1000.);
#4452=VECTOR('',#33570,1000.);
#4453=VECTOR('',#33573,1000.);
#4454=VECTOR('',#33576,1000.);
#4455=VECTOR('',#33579,1000.);
#4456=VECTOR('',#33582,1000.);
#4457=VECTOR('',#33585,1000.);
#4458=VECTOR('',#33588,1000.);
#4459=VECTOR('',#33591,1000.);
#4460=VECTOR('',#33594,1000.);
#4461=VECTOR('',#33597,1000.);
#4462=VECTOR('',#33600,1000.);
#4463=VECTOR('',#33603,1000.);
#4464=VECTOR('',#33606,1000.);
#4465=VECTOR('',#33609,1000.);
#4466=VECTOR('',#33612,1000.);
#4467=VECTOR('',#33619,1000.);
#4468=VECTOR('',#33622,1000.);
#4469=VECTOR('',#33625,1000.);
#4470=VECTOR('',#33628,1000.);
#4471=VECTOR('',#33631,1000.);
#4472=VECTOR('',#33634,1000.);
#4473=VECTOR('',#33637,1000.);
#4474=VECTOR('',#33640,1000.);
#4475=VECTOR('',#33643,1000.);
#4476=VECTOR('',#33646,1000.);
#4477=VECTOR('',#33649,1000.);
#4478=VECTOR('',#33652,1000.);
#4479=VECTOR('',#33655,1000.);
#4480=VECTOR('',#33658,1000.);
#4481=VECTOR('',#33659,1000.);
#4482=VECTOR('',#33662,1000.);
#4483=VECTOR('',#33665,1000.);
#4484=VECTOR('',#33668,1000.);
#4485=VECTOR('',#33671,1000.);
#4486=VECTOR('',#33674,1000.);
#4487=VECTOR('',#33677,1000.);
#4488=VECTOR('',#33680,1000.);
#4489=VECTOR('',#33683,1000.);
#4490=VECTOR('',#33686,1000.);
#4491=VECTOR('',#33689,1000.);
#4492=VECTOR('',#33692,1000.);
#4493=VECTOR('',#33695,1000.);
#4494=VECTOR('',#33698,1000.);
#4495=VECTOR('',#33701,1000.);
#4496=VECTOR('',#33704,1000.);
#4497=VECTOR('',#33707,1000.);
#4498=VECTOR('',#33710,1000.);
#4499=VECTOR('',#33713,1000.);
#4500=VECTOR('',#33716,1000.);
#4501=VECTOR('',#33719,1000.);
#4502=VECTOR('',#33722,1000.);
#4503=VECTOR('',#33725,1000.);
#4504=VECTOR('',#33728,1000.);
#4505=VECTOR('',#33731,1000.);
#4506=VECTOR('',#33734,1000.);
#4507=VECTOR('',#33737,1000.);
#4508=VECTOR('',#33742,1000.);
#4509=VECTOR('',#33745,1000.);
#4510=VECTOR('',#33748,1000.);
#4511=VECTOR('',#33751,1000.);
#4512=VECTOR('',#33754,1000.);
#4513=VECTOR('',#33757,1000.);
#4514=VECTOR('',#33760,1000.);
#4515=VECTOR('',#33763,1000.);
#4516=VECTOR('',#33766,1000.);
#4517=VECTOR('',#33769,1000.);
#4518=VECTOR('',#33772,1000.);
#4519=VECTOR('',#33775,1000.);
#4520=VECTOR('',#33778,1000.);
#4521=VECTOR('',#33781,1000.);
#4522=VECTOR('',#33784,1000.);
#4523=VECTOR('',#33787,1000.);
#4524=VECTOR('',#33790,1000.);
#4525=VECTOR('',#33793,1000.);
#4526=VECTOR('',#33796,1000.);
#4527=VECTOR('',#33799,1000.);
#4528=VECTOR('',#33802,1000.);
#4529=VECTOR('',#33805,1000.);
#4530=VECTOR('',#33808,1000.);
#4531=VECTOR('',#33811,1000.);
#4532=VECTOR('',#33814,1000.);
#4533=VECTOR('',#33817,1000.);
#4534=VECTOR('',#33820,1000.);
#4535=VECTOR('',#33823,1000.);
#4536=VECTOR('',#33826,1000.);
#4537=VECTOR('',#33829,1000.);
#4538=VECTOR('',#33832,1000.);
#4539=VECTOR('',#33835,1000.);
#4540=VECTOR('',#33838,1000.);
#4541=VECTOR('',#33841,1000.);
#4542=VECTOR('',#33844,1000.);
#4543=VECTOR('',#33847,1000.);
#4544=VECTOR('',#33850,1000.);
#4545=VECTOR('',#33853,1000.);
#4546=VECTOR('',#33856,1000.);
#4547=VECTOR('',#33859,1000.);
#4548=VECTOR('',#33862,1000.);
#4549=VECTOR('',#33865,1000.);
#4550=VECTOR('',#33868,1000.);
#4551=VECTOR('',#33871,1000.);
#4552=VECTOR('',#33874,1000.);
#4553=VECTOR('',#33877,1000.);
#4554=VECTOR('',#33880,1000.);
#4555=VECTOR('',#33883,1000.);
#4556=VECTOR('',#33886,1000.);
#4557=VECTOR('',#33889,1000.);
#4558=VECTOR('',#33892,1000.);
#4559=VECTOR('',#33895,1000.);
#4560=VECTOR('',#33898,1000.);
#4561=VECTOR('',#33901,1000.);
#4562=VECTOR('',#33904,1000.);
#4563=VECTOR('',#33907,1000.);
#4564=VECTOR('',#33910,1000.);
#4565=VECTOR('',#33913,1000.);
#4566=VECTOR('',#33916,1000.);
#4567=VECTOR('',#33919,1000.);
#4568=VECTOR('',#33922,1000.);
#4569=VECTOR('',#33923,1000.);
#4570=VECTOR('',#33926,1000.);
#4571=VECTOR('',#33929,1000.);
#4572=VECTOR('',#33932,1000.);
#4573=VECTOR('',#33937,1000.);
#4574=VECTOR('',#33940,1000.);
#4575=VECTOR('',#33943,1000.);
#4576=VECTOR('',#33946,1000.);
#4577=VECTOR('',#33949,1000.);
#4578=VECTOR('',#33952,1000.);
#4579=VECTOR('',#33955,1000.);
#4580=VECTOR('',#33958,1000.);
#4581=VECTOR('',#33961,1000.);
#4582=VECTOR('',#33964,1000.);
#4583=VECTOR('',#33967,1000.);
#4584=VECTOR('',#33970,1000.);
#4585=VECTOR('',#33973,1000.);
#4586=VECTOR('',#33976,1000.);
#4587=VECTOR('',#33979,1000.);
#4588=VECTOR('',#33982,1000.);
#4589=VECTOR('',#33985,1000.);
#4590=VECTOR('',#33988,1000.);
#4591=VECTOR('',#33991,1000.);
#4592=VECTOR('',#33994,1000.);
#4593=VECTOR('',#33997,1000.);
#4594=VECTOR('',#34000,1000.);
#4595=VECTOR('',#34003,1000.);
#4596=VECTOR('',#34006,1000.);
#4597=VECTOR('',#34009,1000.);
#4598=VECTOR('',#34012,1000.);
#4599=VECTOR('',#34015,1000.);
#4600=VECTOR('',#34018,1000.);
#4601=VECTOR('',#34021,1000.);
#4602=VECTOR('',#34024,1000.);
#4603=VECTOR('',#34027,1000.);
#4604=VECTOR('',#34030,1000.);
#4605=VECTOR('',#34033,1000.);
#4606=VECTOR('',#34036,1000.);
#4607=VECTOR('',#34039,1000.);
#4608=VECTOR('',#34042,1000.);
#4609=VECTOR('',#34045,1000.);
#4610=VECTOR('',#34048,1000.);
#4611=VECTOR('',#34051,1000.);
#4612=VECTOR('',#34054,1000.);
#4613=VECTOR('',#34057,1000.);
#4614=VECTOR('',#34060,1000.);
#4615=VECTOR('',#34063,1000.);
#4616=VECTOR('',#34066,1000.);
#4617=VECTOR('',#34069,1000.);
#4618=VECTOR('',#34072,1000.);
#4619=VECTOR('',#34075,1000.);
#4620=VECTOR('',#34078,1000.);
#4621=VECTOR('',#34081,1000.);
#4622=VECTOR('',#34084,1000.);
#4623=VECTOR('',#34087,1000.);
#4624=VECTOR('',#34090,1000.);
#4625=VECTOR('',#34093,1000.);
#4626=VECTOR('',#34096,1000.);
#4627=VECTOR('',#34099,1000.);
#4628=VECTOR('',#34102,1000.);
#4629=VECTOR('',#34105,1000.);
#4630=VECTOR('',#34108,1000.);
#4631=VECTOR('',#34111,1000.);
#4632=VECTOR('',#34114,1000.);
#4633=VECTOR('',#34117,1000.);
#4634=VECTOR('',#34118,1000.);
#4635=VECTOR('',#34121,1000.);
#4636=VECTOR('',#34124,1000.);
#4637=VECTOR('',#34127,1000.);
#4638=VECTOR('',#34130,1000.);
#4639=VECTOR('',#34133,1000.);
#4640=VECTOR('',#34136,1000.);
#4641=VECTOR('',#34139,1000.);
#4642=VECTOR('',#34142,1000.);
#4643=VECTOR('',#34145,1000.);
#4644=VECTOR('',#34148,1000.);
#4645=VECTOR('',#34151,1000.);
#4646=VECTOR('',#34154,1000.);
#4647=VECTOR('',#34157,1000.);
#4648=VECTOR('',#34160,1000.);
#4649=VECTOR('',#34163,1000.);
#4650=VECTOR('',#34166,1000.);
#4651=VECTOR('',#34169,1000.);
#4652=VECTOR('',#34172,1000.);
#4653=VECTOR('',#34175,1000.);
#4654=VECTOR('',#34178,1000.);
#4655=VECTOR('',#34181,1000.);
#4656=VECTOR('',#34184,1000.);
#4657=VECTOR('',#34187,1000.);
#4658=VECTOR('',#34190,1000.);
#4659=VECTOR('',#34193,1000.);
#4660=VECTOR('',#34196,1000.);
#4661=VECTOR('',#34201,1000.);
#4662=VECTOR('',#34204,1000.);
#4663=VECTOR('',#34207,1000.);
#4664=VECTOR('',#34210,1000.);
#4665=VECTOR('',#34213,1000.);
#4666=VECTOR('',#34216,1000.);
#4667=VECTOR('',#34219,1000.);
#4668=VECTOR('',#34222,1000.);
#4669=VECTOR('',#34225,1000.);
#4670=VECTOR('',#34228,1000.);
#4671=VECTOR('',#34231,1000.);
#4672=VECTOR('',#34234,1000.);
#4673=VECTOR('',#34237,1000.);
#4674=VECTOR('',#34240,1000.);
#4675=VECTOR('',#34243,1000.);
#4676=VECTOR('',#34246,1000.);
#4677=VECTOR('',#34249,1000.);
#4678=VECTOR('',#34252,1000.);
#4679=VECTOR('',#34255,1000.);
#4680=VECTOR('',#34258,1000.);
#4681=VECTOR('',#34261,1000.);
#4682=VECTOR('',#34264,1000.);
#4683=VECTOR('',#34267,1000.);
#4684=VECTOR('',#34270,1000.);
#4685=VECTOR('',#34273,1000.);
#4686=VECTOR('',#34276,1000.);
#4687=VECTOR('',#34279,1000.);
#4688=VECTOR('',#34282,1000.);
#4689=VECTOR('',#34285,1000.);
#4690=VECTOR('',#34288,1000.);
#4691=VECTOR('',#34291,1000.);
#4692=VECTOR('',#34294,1000.);
#4693=VECTOR('',#34297,1000.);
#4694=VECTOR('',#34300,1000.);
#4695=VECTOR('',#34303,1000.);
#4696=VECTOR('',#34306,1000.);
#4697=VECTOR('',#34309,1000.);
#4698=VECTOR('',#34312,1000.);
#4699=VECTOR('',#34315,1000.);
#4700=VECTOR('',#34318,1000.);
#4701=VECTOR('',#34321,1000.);
#4702=VECTOR('',#34324,1000.);
#4703=VECTOR('',#34327,1000.);
#4704=VECTOR('',#34330,1000.);
#4705=VECTOR('',#34333,1000.);
#4706=VECTOR('',#34336,1000.);
#4707=VECTOR('',#34339,1000.);
#4708=VECTOR('',#34342,1000.);
#4709=VECTOR('',#34345,1000.);
#4710=VECTOR('',#34348,1000.);
#4711=VECTOR('',#34351,1000.);
#4712=VECTOR('',#34354,1000.);
#4713=VECTOR('',#34357,1000.);
#4714=VECTOR('',#34360,1000.);
#4715=VECTOR('',#34363,1000.);
#4716=VECTOR('',#34366,1000.);
#4717=VECTOR('',#34369,1000.);
#4718=VECTOR('',#34372,1000.);
#4719=VECTOR('',#34375,1000.);
#4720=VECTOR('',#34378,1000.);
#4721=VECTOR('',#34381,1000.);
#4722=VECTOR('',#34384,1000.);
#4723=VECTOR('',#34387,1000.);
#4724=VECTOR('',#34390,1000.);
#4725=VECTOR('',#34393,1000.);
#4726=VECTOR('',#34396,1000.);
#4727=VECTOR('',#34399,1000.);
#4728=VECTOR('',#34402,1000.);
#4729=VECTOR('',#34405,1000.);
#4730=VECTOR('',#34408,1000.);
#4731=VECTOR('',#34411,1000.);
#4732=VECTOR('',#34414,1000.);
#4733=VECTOR('',#34417,1000.);
#4734=VECTOR('',#34420,1000.);
#4735=VECTOR('',#34423,1000.);
#4736=VECTOR('',#34426,1000.);
#4737=VECTOR('',#34429,1000.);
#4738=VECTOR('',#34432,1000.);
#4739=VECTOR('',#34435,1000.);
#4740=VECTOR('',#34438,1000.);
#4741=VECTOR('',#34441,1000.);
#4742=VECTOR('',#34444,1000.);
#4743=VECTOR('',#34447,1000.);
#4744=VECTOR('',#34450,1000.);
#4745=VECTOR('',#34453,1000.);
#4746=VECTOR('',#34456,1000.);
#4747=VECTOR('',#34459,1000.);
#4748=VECTOR('',#34462,1000.);
#4749=VECTOR('',#34465,1000.);
#4750=VECTOR('',#34468,1000.);
#4751=VECTOR('',#34471,1000.);
#4752=VECTOR('',#34474,1000.);
#4753=VECTOR('',#34477,1000.);
#4754=VECTOR('',#34480,1000.);
#4755=VECTOR('',#34483,1000.);
#4756=VECTOR('',#34486,1000.);
#4757=VECTOR('',#34489,1000.);
#4758=VECTOR('',#34492,1000.);
#4759=VECTOR('',#34495,1000.);
#4760=VECTOR('',#34498,1000.);
#4761=VECTOR('',#34501,1000.);
#4762=VECTOR('',#34504,1000.);
#4763=VECTOR('',#34507,1000.);
#4764=VECTOR('',#34510,1000.);
#4765=VECTOR('',#34513,1000.);
#4766=VECTOR('',#34516,1000.);
#4767=VECTOR('',#34519,1000.);
#4768=VECTOR('',#34522,1000.);
#4769=VECTOR('',#34525,1000.);
#4770=VECTOR('',#34528,1000.);
#4771=VECTOR('',#34531,1000.);
#4772=VECTOR('',#34534,1000.);
#4773=VECTOR('',#34537,1000.);
#4774=VECTOR('',#34540,1000.);
#4775=VECTOR('',#34543,1000.);
#4776=VECTOR('',#34546,1000.);
#4777=VECTOR('',#34549,1000.);
#4778=VECTOR('',#34552,1000.);
#4779=VECTOR('',#34555,1000.);
#4780=VECTOR('',#34558,1000.);
#4781=VECTOR('',#34561,1000.);
#4782=VECTOR('',#34564,1000.);
#4783=VECTOR('',#34569,1000.);
#4784=VECTOR('',#34572,1000.);
#4785=VECTOR('',#34575,1000.);
#4786=VECTOR('',#34578,1000.);
#4787=VECTOR('',#34581,1000.);
#4788=VECTOR('',#34584,1000.);
#4789=VECTOR('',#34589,1000.);
#4790=VECTOR('',#34592,1000.);
#4791=VECTOR('',#34595,1000.);
#4792=VECTOR('',#34598,1000.);
#4793=VECTOR('',#34601,1000.);
#4794=VECTOR('',#34604,1000.);
#4795=VECTOR('',#34607,1000.);
#4796=VECTOR('',#34610,1000.);
#4797=VECTOR('',#34613,1000.);
#4798=VECTOR('',#34616,1000.);
#4799=VECTOR('',#34619,1000.);
#4800=VECTOR('',#34622,1000.);
#4801=VECTOR('',#34625,1000.);
#4802=VECTOR('',#34628,1000.);
#4803=VECTOR('',#34631,1000.);
#4804=VECTOR('',#34634,1000.);
#4805=VECTOR('',#34637,1000.);
#4806=VECTOR('',#34640,1000.);
#4807=VECTOR('',#34643,1000.);
#4808=VECTOR('',#34646,1000.);
#4809=VECTOR('',#34649,1000.);
#4810=VECTOR('',#34652,1000.);
#4811=VECTOR('',#34655,1000.);
#4812=VECTOR('',#34658,1000.);
#4813=VECTOR('',#34661,1000.);
#4814=VECTOR('',#34664,1000.);
#4815=VECTOR('',#34667,1000.);
#4816=VECTOR('',#34670,1000.);
#4817=VECTOR('',#34673,1000.);
#4818=VECTOR('',#34676,1000.);
#4819=VECTOR('',#34679,1000.);
#4820=VECTOR('',#34682,1000.);
#4821=VECTOR('',#34685,1000.);
#4822=VECTOR('',#34688,1000.);
#4823=VECTOR('',#34691,1000.);
#4824=VECTOR('',#34694,1000.);
#4825=VECTOR('',#34697,1000.);
#4826=VECTOR('',#34700,1000.);
#4827=VECTOR('',#34703,1000.);
#4828=VECTOR('',#34706,1000.);
#4829=VECTOR('',#34709,1000.);
#4830=VECTOR('',#34712,1000.);
#4831=VECTOR('',#34715,1000.);
#4832=VECTOR('',#34718,1000.);
#4833=VECTOR('',#34721,1000.);
#4834=VECTOR('',#34724,1000.);
#4835=VECTOR('',#34727,1000.);
#4836=VECTOR('',#34730,1000.);
#4837=VECTOR('',#34733,1000.);
#4838=VECTOR('',#34736,1000.);
#4839=VECTOR('',#34739,1000.);
#4840=VECTOR('',#34742,1000.);
#4841=VECTOR('',#34745,1000.);
#4842=VECTOR('',#34748,1000.);
#4843=VECTOR('',#34751,1000.);
#4844=VECTOR('',#34754,1000.);
#4845=VECTOR('',#34755,1000.);
#4846=VECTOR('',#34758,1000.);
#4847=VECTOR('',#34761,1000.);
#4848=VECTOR('',#34766,1000.);
#4849=VECTOR('',#34769,1000.);
#4850=VECTOR('',#34772,1000.);
#4851=VECTOR('',#34775,1000.);
#4852=VECTOR('',#34780,1000.);
#4853=VECTOR('',#34783,1000.);
#4854=VECTOR('',#34786,1000.);
#4855=VECTOR('',#34789,1000.);
#4856=VECTOR('',#34792,1000.);
#4857=VECTOR('',#34795,1000.);
#4858=VECTOR('',#34798,1000.);
#4859=VECTOR('',#34801,1000.);
#4860=VECTOR('',#34804,1000.);
#4861=VECTOR('',#34807,1000.);
#4862=VECTOR('',#34810,1000.);
#4863=VECTOR('',#34813,1000.);
#4864=VECTOR('',#34816,1000.);
#4865=VECTOR('',#34819,1000.);
#4866=VECTOR('',#34822,1000.);
#4867=VECTOR('',#34825,1000.);
#4868=VECTOR('',#34828,1000.);
#4869=VECTOR('',#34831,1000.);
#4870=VECTOR('',#34834,1000.);
#4871=VECTOR('',#34837,1000.);
#4872=VECTOR('',#34840,1000.);
#4873=VECTOR('',#34843,1000.);
#4874=VECTOR('',#34846,1000.);
#4875=VECTOR('',#34849,1000.);
#4876=VECTOR('',#34852,1000.);
#4877=VECTOR('',#34855,1000.);
#4878=VECTOR('',#34858,1000.);
#4879=VECTOR('',#34861,1000.);
#4880=VECTOR('',#34864,1000.);
#4881=VECTOR('',#34867,1000.);
#4882=VECTOR('',#34870,1000.);
#4883=VECTOR('',#34873,1000.);
#4884=VECTOR('',#34876,1000.);
#4885=VECTOR('',#34879,1000.);
#4886=VECTOR('',#34882,1000.);
#4887=VECTOR('',#34885,1000.);
#4888=VECTOR('',#34888,1000.);
#4889=VECTOR('',#34891,1000.);
#4890=VECTOR('',#34894,1000.);
#4891=VECTOR('',#34897,1000.);
#4892=VECTOR('',#34900,1000.);
#4893=VECTOR('',#34903,1000.);
#4894=VECTOR('',#34906,1000.);
#4895=VECTOR('',#34909,1000.);
#4896=VECTOR('',#34912,1000.);
#4897=VECTOR('',#34915,1000.);
#4898=VECTOR('',#34918,1000.);
#4899=VECTOR('',#34921,1000.);
#4900=VECTOR('',#34924,1000.);
#4901=VECTOR('',#34927,1000.);
#4902=VECTOR('',#34930,1000.);
#4903=VECTOR('',#34933,1000.);
#4904=VECTOR('',#34936,1000.);
#4905=VECTOR('',#34939,1000.);
#4906=VECTOR('',#34942,1000.);
#4907=VECTOR('',#34943,1000.);
#4908=VECTOR('',#34946,1000.);
#4909=VECTOR('',#34949,1000.);
#4910=VECTOR('',#34954,1000.);
#4911=VECTOR('',#34957,1000.);
#4912=VECTOR('',#34960,1000.);
#4913=VECTOR('',#34963,1000.);
#4914=VECTOR('',#34966,1000.);
#4915=VECTOR('',#34969,1000.);
#4916=VECTOR('',#34972,1000.);
#4917=VECTOR('',#34975,1000.);
#4918=VECTOR('',#34978,1000.);
#4919=VECTOR('',#34981,1000.);
#4920=VECTOR('',#34984,1000.);
#4921=VECTOR('',#34987,1000.);
#4922=VECTOR('',#34990,1000.);
#4923=VECTOR('',#34993,1000.);
#4924=VECTOR('',#34996,1000.);
#4925=VECTOR('',#34999,1000.);
#4926=VECTOR('',#35000,1000.);
#4927=VECTOR('',#35003,1000.);
#4928=VECTOR('',#35006,1000.);
#4929=VECTOR('',#35009,1000.);
#4930=VECTOR('',#35012,1000.);
#4931=VECTOR('',#35015,1000.);
#4932=VECTOR('',#35018,1000.);
#4933=VECTOR('',#35021,1000.);
#4934=VECTOR('',#35024,1000.);
#4935=VECTOR('',#35027,1000.);
#4936=VECTOR('',#35030,1000.);
#4937=VECTOR('',#35033,1000.);
#4938=VECTOR('',#35036,1000.);
#4939=VECTOR('',#35039,1000.);
#4940=VECTOR('',#35042,1000.);
#4941=VECTOR('',#35045,1000.);
#4942=VECTOR('',#35048,1000.);
#4943=VECTOR('',#35051,1000.);
#4944=VECTOR('',#35054,1000.);
#4945=VECTOR('',#35057,1000.);
#4946=VECTOR('',#35060,1000.);
#4947=VECTOR('',#35063,1000.);
#4948=VECTOR('',#35066,1000.);
#4949=VECTOR('',#35069,1000.);
#4950=VECTOR('',#35072,1000.);
#4951=VECTOR('',#35075,1000.);
#4952=VECTOR('',#35078,1000.);
#4953=VECTOR('',#35085,1000.);
#4954=VECTOR('',#35090,1000.);
#4955=VECTOR('',#35093,1000.);
#4956=VECTOR('',#35096,1000.);
#4957=VECTOR('',#35099,1000.);
#4958=VECTOR('',#35102,1000.);
#4959=VECTOR('',#35105,1000.);
#4960=VECTOR('',#35110,1000.);
#4961=VECTOR('',#35113,1000.);
#4962=VECTOR('',#35116,1000.);
#4963=VECTOR('',#35119,1000.);
#4964=VECTOR('',#35122,1000.);
#4965=VECTOR('',#35125,1000.);
#4966=VECTOR('',#35128,1000.);
#4967=VECTOR('',#35131,1000.);
#4968=VECTOR('',#35134,1000.);
#4969=VECTOR('',#35137,1000.);
#4970=VECTOR('',#35140,1000.);
#4971=VECTOR('',#35143,1000.);
#4972=VECTOR('',#35146,1000.);
#4973=VECTOR('',#35149,1000.);
#4974=VECTOR('',#35152,1000.);
#4975=VECTOR('',#35155,1000.);
#4976=VECTOR('',#35158,1000.);
#4977=VECTOR('',#35161,1000.);
#4978=VECTOR('',#35164,1000.);
#4979=VECTOR('',#35167,1000.);
#4980=VECTOR('',#35170,1000.);
#4981=VECTOR('',#35173,1000.);
#4982=VECTOR('',#35176,1000.);
#4983=VECTOR('',#35179,1000.);
#4984=VECTOR('',#35182,1000.);
#4985=VECTOR('',#35185,1000.);
#4986=VECTOR('',#35188,1000.);
#4987=VECTOR('',#35191,1000.);
#4988=VECTOR('',#35194,1000.);
#4989=VECTOR('',#35197,1000.);
#4990=VECTOR('',#35200,1000.);
#4991=VECTOR('',#35203,1000.);
#4992=VECTOR('',#35206,1000.);
#4993=VECTOR('',#35209,1000.);
#4994=VECTOR('',#35212,1000.);
#4995=VECTOR('',#35215,1000.);
#4996=VECTOR('',#35218,1000.);
#4997=VECTOR('',#35221,1000.);
#4998=VECTOR('',#35224,1000.);
#4999=VECTOR('',#35227,1000.);
#5000=VECTOR('',#35230,1000.);
#5001=VECTOR('',#35233,1000.);
#5002=VECTOR('',#35236,1000.);
#5003=VECTOR('',#35239,1000.);
#5004=VECTOR('',#35242,1000.);
#5005=VECTOR('',#35245,1000.);
#5006=VECTOR('',#35248,1000.);
#5007=VECTOR('',#35251,1000.);
#5008=VECTOR('',#35254,1000.);
#5009=VECTOR('',#35257,1000.);
#5010=VECTOR('',#35260,1000.);
#5011=VECTOR('',#35263,1000.);
#5012=VECTOR('',#35266,1000.);
#5013=VECTOR('',#35269,1000.);
#5014=VECTOR('',#35272,1000.);
#5015=VECTOR('',#35275,1000.);
#5016=VECTOR('',#35276,1000.);
#5017=VECTOR('',#35279,1000.);
#5018=VECTOR('',#35282,1000.);
#5019=VECTOR('',#35287,1000.);
#5020=VECTOR('',#35290,1000.);
#5021=VECTOR('',#35293,1000.);
#5022=VECTOR('',#35296,1000.);
#5023=VECTOR('',#35301,1000.);
#5024=VECTOR('',#35304,1000.);
#5025=VECTOR('',#35307,1000.);
#5026=VECTOR('',#35310,1000.);
#5027=VECTOR('',#35313,1000.);
#5028=VECTOR('',#35316,1000.);
#5029=VECTOR('',#35319,1000.);
#5030=VECTOR('',#35322,1000.);
#5031=VECTOR('',#35325,1000.);
#5032=VECTOR('',#35328,1000.);
#5033=VECTOR('',#35331,1000.);
#5034=VECTOR('',#35334,1000.);
#5035=VECTOR('',#35337,1000.);
#5036=VECTOR('',#35340,1000.);
#5037=VECTOR('',#35343,1000.);
#5038=VECTOR('',#35346,1000.);
#5039=VECTOR('',#35349,1000.);
#5040=VECTOR('',#35352,1000.);
#5041=VECTOR('',#35355,1000.);
#5042=VECTOR('',#35358,1000.);
#5043=VECTOR('',#35361,1000.);
#5044=VECTOR('',#35364,1000.);
#5045=VECTOR('',#35367,1000.);
#5046=VECTOR('',#35370,1000.);
#5047=VECTOR('',#35373,1000.);
#5048=VECTOR('',#35376,1000.);
#5049=VECTOR('',#35379,1000.);
#5050=VECTOR('',#35382,1000.);
#5051=VECTOR('',#35385,1000.);
#5052=VECTOR('',#35388,1000.);
#5053=VECTOR('',#35391,1000.);
#5054=VECTOR('',#35394,1000.);
#5055=VECTOR('',#35397,1000.);
#5056=VECTOR('',#35400,1000.);
#5057=VECTOR('',#35403,1000.);
#5058=VECTOR('',#35406,1000.);
#5059=VECTOR('',#35409,1000.);
#5060=VECTOR('',#35412,1000.);
#5061=VECTOR('',#35415,1000.);
#5062=VECTOR('',#35418,1000.);
#5063=VECTOR('',#35421,1000.);
#5064=VECTOR('',#35424,1000.);
#5065=VECTOR('',#35427,1000.);
#5066=VECTOR('',#35430,1000.);
#5067=VECTOR('',#35433,1000.);
#5068=VECTOR('',#35436,1000.);
#5069=VECTOR('',#35439,1000.);
#5070=VECTOR('',#35442,1000.);
#5071=VECTOR('',#35445,1000.);
#5072=VECTOR('',#35448,1000.);
#5073=VECTOR('',#35451,1000.);
#5074=VECTOR('',#35454,1000.);
#5075=VECTOR('',#35457,1000.);
#5076=VECTOR('',#35460,1000.);
#5077=VECTOR('',#35463,1000.);
#5078=VECTOR('',#35464,1000.);
#5079=VECTOR('',#35467,1000.);
#5080=VECTOR('',#35470,1000.);
#5081=VECTOR('',#35475,1000.);
#5082=VECTOR('',#35478,1000.);
#5083=VECTOR('',#35481,1000.);
#5084=VECTOR('',#35484,1000.);
#5085=VECTOR('',#35487,1000.);
#5086=VECTOR('',#35490,1000.);
#5087=VECTOR('',#35493,1000.);
#5088=VECTOR('',#35496,1000.);
#5089=VECTOR('',#35499,1000.);
#5090=VECTOR('',#35502,1000.);
#5091=VECTOR('',#35505,1000.);
#5092=VECTOR('',#35508,1000.);
#5093=VECTOR('',#35511,1000.);
#5094=VECTOR('',#35514,1000.);
#5095=VECTOR('',#35517,1000.);
#5096=VECTOR('',#35520,1000.);
#5097=VECTOR('',#35521,1000.);
#5098=VECTOR('',#35524,1000.);
#5099=VECTOR('',#35527,1000.);
#5100=VECTOR('',#35530,1000.);
#5101=VECTOR('',#35533,1000.);
#5102=VECTOR('',#35536,1000.);
#5103=VECTOR('',#35539,1000.);
#5104=VECTOR('',#35542,1000.);
#5105=VECTOR('',#35545,1000.);
#5106=VECTOR('',#35548,1000.);
#5107=VECTOR('',#35551,1000.);
#5108=VECTOR('',#35554,1000.);
#5109=VECTOR('',#35557,1000.);
#5110=VECTOR('',#35560,1000.);
#5111=VECTOR('',#35563,1000.);
#5112=VECTOR('',#35566,1000.);
#5113=VECTOR('',#35569,1000.);
#5114=VECTOR('',#35572,1000.);
#5115=VECTOR('',#35575,1000.);
#5116=VECTOR('',#35578,1000.);
#5117=VECTOR('',#35581,1000.);
#5118=VECTOR('',#35584,1000.);
#5119=VECTOR('',#35587,1000.);
#5120=VECTOR('',#35590,1000.);
#5121=VECTOR('',#35593,1000.);
#5122=VECTOR('',#35596,1000.);
#5123=VECTOR('',#35599,1000.);
#5124=VECTOR('',#35606,1000.);
#5125=VECTOR('',#35611,1000.);
#5126=VECTOR('',#35614,1000.);
#5127=VECTOR('',#35617,1000.);
#5128=VECTOR('',#35620,1000.);
#5129=VECTOR('',#35623,1000.);
#5130=VECTOR('',#35626,1000.);
#5131=VECTOR('',#35631,1000.);
#5132=VECTOR('',#35634,1000.);
#5133=VECTOR('',#35637,1000.);
#5134=VECTOR('',#35640,1000.);
#5135=VECTOR('',#35643,1000.);
#5136=VECTOR('',#35646,1000.);
#5137=VECTOR('',#35649,1000.);
#5138=VECTOR('',#35652,1000.);
#5139=VECTOR('',#35655,1000.);
#5140=VECTOR('',#35658,1000.);
#5141=VECTOR('',#35661,1000.);
#5142=VECTOR('',#35664,1000.);
#5143=VECTOR('',#35667,1000.);
#5144=VECTOR('',#35670,1000.);
#5145=VECTOR('',#35673,1000.);
#5146=VECTOR('',#35676,1000.);
#5147=VECTOR('',#35679,1000.);
#5148=VECTOR('',#35682,1000.);
#5149=VECTOR('',#35685,1000.);
#5150=VECTOR('',#35688,1000.);
#5151=VECTOR('',#35691,1000.);
#5152=VECTOR('',#35694,1000.);
#5153=VECTOR('',#35697,1000.);
#5154=VECTOR('',#35700,1000.);
#5155=VECTOR('',#35703,1000.);
#5156=VECTOR('',#35706,1000.);
#5157=VECTOR('',#35709,1000.);
#5158=VECTOR('',#35712,1000.);
#5159=VECTOR('',#35715,1000.);
#5160=VECTOR('',#35718,1000.);
#5161=VECTOR('',#35721,1000.);
#5162=VECTOR('',#35724,1000.);
#5163=VECTOR('',#35727,1000.);
#5164=VECTOR('',#35730,1000.);
#5165=VECTOR('',#35733,1000.);
#5166=VECTOR('',#35736,1000.);
#5167=VECTOR('',#35739,1000.);
#5168=VECTOR('',#35742,1000.);
#5169=VECTOR('',#35745,1000.);
#5170=VECTOR('',#35748,1000.);
#5171=VECTOR('',#35751,1000.);
#5172=VECTOR('',#35754,1000.);
#5173=VECTOR('',#35757,1000.);
#5174=VECTOR('',#35760,1000.);
#5175=VECTOR('',#35763,1000.);
#5176=VECTOR('',#35766,1000.);
#5177=VECTOR('',#35769,1000.);
#5178=VECTOR('',#35772,1000.);
#5179=VECTOR('',#35775,1000.);
#5180=VECTOR('',#35778,1000.);
#5181=VECTOR('',#35781,1000.);
#5182=VECTOR('',#35784,1000.);
#5183=VECTOR('',#35787,1000.);
#5184=VECTOR('',#35790,1000.);
#5185=VECTOR('',#35793,1000.);
#5186=VECTOR('',#35796,1000.);
#5187=VECTOR('',#35797,1000.);
#5188=VECTOR('',#35800,1000.);
#5189=VECTOR('',#35803,1000.);
#5190=VECTOR('',#35808,1000.);
#5191=VECTOR('',#35811,1000.);
#5192=VECTOR('',#35814,1000.);
#5193=VECTOR('',#35817,1000.);
#5194=VECTOR('',#35822,1000.);
#5195=VECTOR('',#35825,1000.);
#5196=VECTOR('',#35828,1000.);
#5197=VECTOR('',#35831,1000.);
#5198=VECTOR('',#35834,1000.);
#5199=VECTOR('',#35837,1000.);
#5200=VECTOR('',#35840,1000.);
#5201=VECTOR('',#35843,1000.);
#5202=VECTOR('',#35846,1000.);
#5203=VECTOR('',#35849,1000.);
#5204=VECTOR('',#35852,1000.);
#5205=VECTOR('',#35855,1000.);
#5206=VECTOR('',#35858,1000.);
#5207=VECTOR('',#35861,1000.);
#5208=VECTOR('',#35864,1000.);
#5209=VECTOR('',#35867,1000.);
#5210=VECTOR('',#35870,1000.);
#5211=VECTOR('',#35873,1000.);
#5212=VECTOR('',#35876,1000.);
#5213=VECTOR('',#35879,1000.);
#5214=VECTOR('',#35882,1000.);
#5215=VECTOR('',#35885,1000.);
#5216=VECTOR('',#35888,1000.);
#5217=VECTOR('',#35891,1000.);
#5218=VECTOR('',#35894,1000.);
#5219=VECTOR('',#35897,1000.);
#5220=VECTOR('',#35900,1000.);
#5221=VECTOR('',#35903,1000.);
#5222=VECTOR('',#35906,1000.);
#5223=VECTOR('',#35909,1000.);
#5224=VECTOR('',#35912,1000.);
#5225=VECTOR('',#35915,1000.);
#5226=VECTOR('',#35918,1000.);
#5227=VECTOR('',#35921,1000.);
#5228=VECTOR('',#35924,1000.);
#5229=VECTOR('',#35927,1000.);
#5230=VECTOR('',#35930,1000.);
#5231=VECTOR('',#35933,1000.);
#5232=VECTOR('',#35936,1000.);
#5233=VECTOR('',#35939,1000.);
#5234=VECTOR('',#35942,1000.);
#5235=VECTOR('',#35945,1000.);
#5236=VECTOR('',#35948,1000.);
#5237=VECTOR('',#35951,1000.);
#5238=VECTOR('',#35954,1000.);
#5239=VECTOR('',#35957,1000.);
#5240=VECTOR('',#35960,1000.);
#5241=VECTOR('',#35963,1000.);
#5242=VECTOR('',#35966,1000.);
#5243=VECTOR('',#35969,1000.);
#5244=VECTOR('',#35972,1000.);
#5245=VECTOR('',#35975,1000.);
#5246=VECTOR('',#35978,1000.);
#5247=VECTOR('',#35981,1000.);
#5248=VECTOR('',#35984,1000.);
#5249=VECTOR('',#35985,1000.);
#5250=VECTOR('',#35988,1000.);
#5251=VECTOR('',#35991,1000.);
#5252=VECTOR('',#35994,1000.);
#5253=VECTOR('',#35997,1000.);
#5254=VECTOR('',#36000,1000.);
#5255=VECTOR('',#36003,1000.);
#5256=VECTOR('',#36006,1000.);
#5257=VECTOR('',#36009,1000.);
#5258=VECTOR('',#36012,1000.);
#5259=VECTOR('',#36015,1000.);
#5260=VECTOR('',#36018,1000.);
#5261=VECTOR('',#36021,1000.);
#5262=VECTOR('',#36024,1000.);
#5263=VECTOR('',#36027,1000.);
#5264=VECTOR('',#36030,1000.);
#5265=VECTOR('',#36033,1000.);
#5266=VECTOR('',#36036,1000.);
#5267=VECTOR('',#36039,1000.);
#5268=VECTOR('',#36042,1000.);
#5269=VECTOR('',#36045,1000.);
#5270=VECTOR('',#36048,1000.);
#5271=VECTOR('',#36051,1000.);
#5272=VECTOR('',#36054,1000.);
#5273=VECTOR('',#36057,1000.);
#5274=VECTOR('',#36060,1000.);
#5275=VECTOR('',#36063,1000.);
#5276=VECTOR('',#36068,1000.);
#5277=VECTOR('',#36071,1000.);
#5278=VECTOR('',#36074,1000.);
#5279=VECTOR('',#36077,1000.);
#5280=VECTOR('',#36080,1000.);
#5281=VECTOR('',#36083,1000.);
#5282=VECTOR('',#36088,1000.);
#5283=VECTOR('',#36091,1000.);
#5284=VECTOR('',#36094,1000.);
#5285=VECTOR('',#36097,1000.);
#5286=VECTOR('',#36100,1000.);
#5287=VECTOR('',#36103,1000.);
#5288=VECTOR('',#36106,1000.);
#5289=VECTOR('',#36109,1000.);
#5290=VECTOR('',#36112,1000.);
#5291=VECTOR('',#36115,1000.);
#5292=VECTOR('',#36118,1000.);
#5293=VECTOR('',#36121,1000.);
#5294=VECTOR('',#36124,1000.);
#5295=VECTOR('',#36127,1000.);
#5296=VECTOR('',#36130,1000.);
#5297=VECTOR('',#36133,1000.);
#5298=VECTOR('',#36136,1000.);
#5299=VECTOR('',#36139,1000.);
#5300=VECTOR('',#36142,1000.);
#5301=VECTOR('',#36145,1000.);
#5302=VECTOR('',#36148,1000.);
#5303=VECTOR('',#36151,1000.);
#5304=VECTOR('',#36154,1000.);
#5305=VECTOR('',#36157,1000.);
#5306=VECTOR('',#36160,1000.);
#5307=VECTOR('',#36163,1000.);
#5308=VECTOR('',#36166,1000.);
#5309=VECTOR('',#36169,1000.);
#5310=VECTOR('',#36172,1000.);
#5311=VECTOR('',#36175,1000.);
#5312=VECTOR('',#36178,1000.);
#5313=VECTOR('',#36181,1000.);
#5314=VECTOR('',#36184,1000.);
#5315=VECTOR('',#36187,1000.);
#5316=VECTOR('',#36190,1000.);
#5317=VECTOR('',#36193,1000.);
#5318=VECTOR('',#36196,1000.);
#5319=VECTOR('',#36199,1000.);
#5320=VECTOR('',#36202,1000.);
#5321=VECTOR('',#36205,1000.);
#5322=VECTOR('',#36208,1000.);
#5323=VECTOR('',#36211,1000.);
#5324=VECTOR('',#36214,1000.);
#5325=VECTOR('',#36217,1000.);
#5326=VECTOR('',#36220,1000.);
#5327=VECTOR('',#36223,1000.);
#5328=VECTOR('',#36226,1000.);
#5329=VECTOR('',#36229,1000.);
#5330=VECTOR('',#36232,1000.);
#5331=VECTOR('',#36235,1000.);
#5332=VECTOR('',#36238,1000.);
#5333=VECTOR('',#36241,1000.);
#5334=VECTOR('',#36244,1000.);
#5335=VECTOR('',#36247,1000.);
#5336=VECTOR('',#36250,1000.);
#5337=VECTOR('',#36253,1000.);
#5338=VECTOR('',#36254,1000.);
#5339=VECTOR('',#36257,1000.);
#5340=VECTOR('',#36260,1000.);
#5341=VECTOR('',#36265,1000.);
#5342=VECTOR('',#36268,1000.);
#5343=VECTOR('',#36271,1000.);
#5344=VECTOR('',#36274,1000.);
#5345=VECTOR('',#36279,1000.);
#5346=VECTOR('',#36282,1000.);
#5347=VECTOR('',#36285,1000.);
#5348=VECTOR('',#36288,1000.);
#5349=VECTOR('',#36291,1000.);
#5350=VECTOR('',#36294,1000.);
#5351=VECTOR('',#36297,1000.);
#5352=VECTOR('',#36300,1000.);
#5353=VECTOR('',#36303,1000.);
#5354=VECTOR('',#36306,1000.);
#5355=VECTOR('',#36309,1000.);
#5356=VECTOR('',#36312,1000.);
#5357=VECTOR('',#36315,1000.);
#5358=VECTOR('',#36318,1000.);
#5359=VECTOR('',#36321,1000.);
#5360=VECTOR('',#36324,1000.);
#5361=VECTOR('',#36327,1000.);
#5362=VECTOR('',#36330,1000.);
#5363=VECTOR('',#36333,1000.);
#5364=VECTOR('',#36336,1000.);
#5365=VECTOR('',#36339,1000.);
#5366=VECTOR('',#36342,1000.);
#5367=VECTOR('',#36345,1000.);
#5368=VECTOR('',#36348,1000.);
#5369=VECTOR('',#36351,1000.);
#5370=VECTOR('',#36354,1000.);
#5371=VECTOR('',#36357,1000.);
#5372=VECTOR('',#36360,1000.);
#5373=VECTOR('',#36363,1000.);
#5374=VECTOR('',#36366,1000.);
#5375=VECTOR('',#36369,1000.);
#5376=VECTOR('',#36372,1000.);
#5377=VECTOR('',#36375,1000.);
#5378=VECTOR('',#36378,1000.);
#5379=VECTOR('',#36381,1000.);
#5380=VECTOR('',#36384,1000.);
#5381=VECTOR('',#36387,1000.);
#5382=VECTOR('',#36390,1000.);
#5383=VECTOR('',#36393,1000.);
#5384=VECTOR('',#36396,1000.);
#5385=VECTOR('',#36399,1000.);
#5386=VECTOR('',#36402,1000.);
#5387=VECTOR('',#36405,1000.);
#5388=VECTOR('',#36408,1000.);
#5389=VECTOR('',#36411,1000.);
#5390=VECTOR('',#36414,1000.);
#5391=VECTOR('',#36417,1000.);
#5392=VECTOR('',#36420,1000.);
#5393=VECTOR('',#36423,1000.);
#5394=VECTOR('',#36426,1000.);
#5395=VECTOR('',#36429,1000.);
#5396=VECTOR('',#36432,1000.);
#5397=VECTOR('',#36435,1000.);
#5398=VECTOR('',#36438,1000.);
#5399=VECTOR('',#36441,1000.);
#5400=VECTOR('',#36442,1000.);
#5401=VECTOR('',#36445,1000.);
#5402=VECTOR('',#36448,1000.);
#5403=VECTOR('',#36453,1000.);
#5404=VECTOR('',#36456,1000.);
#5405=VECTOR('',#36459,1000.);
#5406=VECTOR('',#36462,1000.);
#5407=VECTOR('',#36465,1000.);
#5408=VECTOR('',#36468,1000.);
#5409=VECTOR('',#36471,1000.);
#5410=VECTOR('',#36474,1000.);
#5411=VECTOR('',#36477,1000.);
#5412=VECTOR('',#36480,1000.);
#5413=VECTOR('',#36483,1000.);
#5414=VECTOR('',#36486,1000.);
#5415=VECTOR('',#36489,1000.);
#5416=VECTOR('',#36492,1000.);
#5417=VECTOR('',#36495,1000.);
#5418=VECTOR('',#36498,1000.);
#5419=VECTOR('',#36501,1000.);
#5420=VECTOR('',#36504,1000.);
#5421=VECTOR('',#36507,1000.);
#5422=VECTOR('',#36510,1000.);
#5423=VECTOR('',#36515,1000.);
#5424=VECTOR('',#36518,1000.);
#5425=VECTOR('',#36521,1000.);
#5426=VECTOR('',#36524,1000.);
#5427=VECTOR('',#36533,1000.);
#5428=VECTOR('',#36536,1000.);
#5429=VECTOR('',#36539,1000.);
#5430=VECTOR('',#36542,1000.);
#5431=VECTOR('',#36543,1000.);
#5432=VECTOR('',#36546,1000.);
#5433=VECTOR('',#36549,1000.);
#5434=VECTOR('',#36552,1000.);
#5435=VECTOR('',#36555,1000.);
#5436=VECTOR('',#36558,1000.);
#5437=VECTOR('',#36561,1000.);
#5438=VECTOR('',#36564,1000.);
#5439=VECTOR('',#36567,1000.);
#5440=VECTOR('',#36570,1000.);
#5441=VECTOR('',#36573,1000.);
#5442=VECTOR('',#36576,1000.);
#5443=VECTOR('',#36579,1000.);
#5444=VECTOR('',#36582,1000.);
#5445=VECTOR('',#36585,1000.);
#5446=VECTOR('',#36588,1000.);
#5447=VECTOR('',#36591,1000.);
#5448=VECTOR('',#36594,1000.);
#5449=VECTOR('',#36597,1000.);
#5450=VECTOR('',#36600,1000.);
#5451=VECTOR('',#36603,1000.);
#5452=VECTOR('',#36606,1000.);
#5453=VECTOR('',#36609,1000.);
#5454=VECTOR('',#36612,1000.);
#5455=VECTOR('',#36615,1000.);
#5456=VECTOR('',#36618,1000.);
#5457=VECTOR('',#36621,1000.);
#5458=VECTOR('',#36624,1000.);
#5459=VECTOR('',#36627,1000.);
#5460=VECTOR('',#36630,1000.);
#5461=VECTOR('',#36633,1000.);
#5462=VECTOR('',#36636,1000.);
#5463=VECTOR('',#36639,1000.);
#5464=VECTOR('',#36642,1000.);
#5465=VECTOR('',#36645,1000.);
#5466=VECTOR('',#36648,1000.);
#5467=VECTOR('',#36651,1000.);
#5468=VECTOR('',#36654,1000.);
#5469=VECTOR('',#36657,1000.);
#5470=VECTOR('',#36660,1000.);
#5471=VECTOR('',#36665,1000.);
#5472=VECTOR('',#36666,1000.);
#5473=VECTOR('',#36669,1000.);
#5474=VECTOR('',#36672,1000.);
#5475=VECTOR('',#36673,1000.);
#5476=VECTOR('',#36676,1000.);
#5477=VECTOR('',#36677,1000.);
#5478=VECTOR('',#36680,1000.);
#5479=VECTOR('',#36683,1000.);
#5480=VECTOR('',#36688,1000.);
#5481=VECTOR('',#36689,1000.);
#5482=VECTOR('',#36692,1000.);
#5483=VECTOR('',#36695,10.);
#5484=VECTOR('',#36698,1000.);
#5485=VECTOR('',#36699,1000.);
#5486=VECTOR('',#36702,1000.);
#5487=VECTOR('',#36703,1000.);
#5488=VECTOR('',#36706,1000.);
#5489=VECTOR('',#36709,1000.);
#5490=VECTOR('',#36714,1000.);
#5491=VECTOR('',#36715,1000.);
#5492=VECTOR('',#36718,1000.);
#5493=VECTOR('',#36719,1000.);
#5494=VECTOR('',#36722,1000.);
#5495=VECTOR('',#36725,1000.);
#5496=VECTOR('',#36730,1000.);
#5497=VECTOR('',#36731,1000.);
#5498=VECTOR('',#36734,1000.);
#5499=VECTOR('',#36735,1000.);
#5500=VECTOR('',#36738,1000.);
#5501=VECTOR('',#36741,1000.);
#5502=VECTOR('',#36746,1000.);
#5503=VECTOR('',#36747,1000.);
#5504=VECTOR('',#36750,1000.);
#5505=VECTOR('',#36751,1000.);
#5506=VECTOR('',#36754,1000.);
#5507=VECTOR('',#36757,1000.);
#5508=VECTOR('',#36762,1000.);
#5509=VECTOR('',#36763,1000.);
#5510=VECTOR('',#36766,1000.);
#5511=VECTOR('',#36767,1000.);
#5512=VECTOR('',#36770,1000.);
#5513=VECTOR('',#36773,1000.);
#5514=VECTOR('',#36778,1000.);
#5515=VECTOR('',#36779,1000.);
#5516=VECTOR('',#36782,1000.);
#5517=VECTOR('',#36785,1000.);
#5518=VECTOR('',#36788,1000.);
#5519=VECTOR('',#36791,1000.);
#5520=VECTOR('',#36794,1000.);
#5521=VECTOR('',#36795,1000.);
#5522=VECTOR('',#36798,1000.);
#5523=VECTOR('',#36801,1000.);
#5524=VECTOR('',#36804,1000.);
#5525=VECTOR('',#36807,1000.);
#5526=VECTOR('',#36810,1000.);
#5527=VECTOR('',#36813,1000.);
#5528=VECTOR('',#36818,1000.);
#5529=VECTOR('',#36819,1000.);
#5530=VECTOR('',#36822,1000.);
#5531=VECTOR('',#36825,1000.);
#5532=VECTOR('',#36828,1000.);
#5533=VECTOR('',#36831,1000.);
#5534=VECTOR('',#36834,1000.);
#5535=VECTOR('',#36837,1000.);
#5536=VECTOR('',#36842,1000.);
#5537=VECTOR('',#36843,1000.);
#5538=VECTOR('',#36846,1000.);
#5539=VECTOR('',#36849,1000.);
#5540=VECTOR('',#36852,1000.);
#5541=VECTOR('',#36855,1000.);
#5542=VECTOR('',#36858,1000.);
#5543=VECTOR('',#36859,1000.);
#5544=VECTOR('',#36862,1000.);
#5545=VECTOR('',#36865,1000.);
#5546=VECTOR('',#36868,1000.);
#5547=VECTOR('',#36871,1000.);
#5548=VECTOR('',#36874,1000.);
#5549=VECTOR('',#36877,1000.);
#5550=VECTOR('',#36882,1000.);
#5551=VECTOR('',#36883,1000.);
#5552=VECTOR('',#36886,1000.);
#5553=VECTOR('',#36889,1000.);
#5554=VECTOR('',#36892,1000.);
#5555=VECTOR('',#36895,1000.);
#5556=VECTOR('',#36898,1000.);
#5557=VECTOR('',#36901,1000.);
#5558=VECTOR('',#36906,1000.);
#5559=VECTOR('',#36907,1000.);
#5560=VECTOR('',#36910,1000.);
#5561=VECTOR('',#36913,1000.);
#5562=VECTOR('',#36916,1000.);
#5563=VECTOR('',#36919,1000.);
#5564=VECTOR('',#36922,1000.);
#5565=VECTOR('',#36925,1000.);
#5566=VECTOR('',#36930,1000.);
#5567=VECTOR('',#36931,1000.);
#5568=VECTOR('',#36934,1000.);
#5569=VECTOR('',#36937,1000.);
#5570=VECTOR('',#36940,1000.);
#5571=VECTOR('',#36943,1000.);
#5572=VECTOR('',#36946,1000.);
#5573=VECTOR('',#36947,1000.);
#5574=VECTOR('',#36950,1000.);
#5575=VECTOR('',#36953,1000.);
#5576=VECTOR('',#36956,1000.);
#5577=VECTOR('',#36959,1000.);
#5578=VECTOR('',#36962,1000.);
#5579=VECTOR('',#36965,1000.);
#5580=VECTOR('',#36970,1000.);
#5581=VECTOR('',#36971,1000.);
#5582=VECTOR('',#36974,1000.);
#5583=VECTOR('',#36977,1000.);
#5584=VECTOR('',#36980,1000.);
#5585=VECTOR('',#36983,1000.);
#5586=VECTOR('',#36986,1000.);
#5587=VECTOR('',#36989,1000.);
#5588=VECTOR('',#36994,1000.);
#5589=VECTOR('',#36995,1000.);
#5590=VECTOR('',#36998,1000.);
#5591=VECTOR('',#37001,1000.);
#5592=VECTOR('',#37004,1000.);
#5593=VECTOR('',#37007,1000.);
#5594=VECTOR('',#37010,1000.);
#5595=VECTOR('',#37011,1000.);
#5596=VECTOR('',#37014,1000.);
#5597=VECTOR('',#37017,1000.);
#5598=VECTOR('',#37020,1000.);
#5599=VECTOR('',#37023,1000.);
#5600=VECTOR('',#37026,1000.);
#5601=VECTOR('',#37029,1000.);
#5602=VECTOR('',#37034,1000.);
#5603=VECTOR('',#37035,1000.);
#5604=VECTOR('',#37038,1000.);
#5605=VECTOR('',#37041,1000.);
#5606=VECTOR('',#37044,1000.);
#5607=VECTOR('',#37047,1000.);
#5608=VECTOR('',#37050,1000.);
#5609=VECTOR('',#37053,1000.);
#5610=VECTOR('',#37058,1000.);
#5611=VECTOR('',#37059,1000.);
#5612=VECTOR('',#37062,1000.);
#5613=VECTOR('',#37065,1000.);
#5614=VECTOR('',#37068,1000.);
#5615=VECTOR('',#37071,1000.);
#5616=VECTOR('',#37074,1000.);
#5617=VECTOR('',#37075,1000.);
#5618=VECTOR('',#37078,1000.);
#5619=VECTOR('',#37081,1000.);
#5620=VECTOR('',#37084,1000.);
#5621=VECTOR('',#37087,1000.);
#5622=VECTOR('',#37090,1000.);
#5623=VECTOR('',#37093,1000.);
#5624=VECTOR('',#37098,1000.);
#5625=VECTOR('',#37099,1000.);
#5626=VECTOR('',#37102,1000.);
#5627=VECTOR('',#37105,1000.);
#5628=VECTOR('',#37108,1000.);
#5629=VECTOR('',#37111,1000.);
#5630=VECTOR('',#37114,1000.);
#5631=VECTOR('',#37117,1000.);
#5632=VECTOR('',#37122,1000.);
#5633=VECTOR('',#37125,10.);
#5634=VECTOR('',#37128,1000.);
#5635=VECTOR('',#37129,1000.);
#5636=VECTOR('',#37132,1000.);
#5637=VECTOR('',#37135,1000.);
#5638=VECTOR('',#37138,1000.);
#5639=VECTOR('',#37141,1000.);
#5640=VECTOR('',#37144,1000.);
#5641=VECTOR('',#37147,1000.);
#5642=VECTOR('',#37152,1000.);
#5643=VECTOR('',#37153,1000.);
#5644=VECTOR('',#37156,1000.);
#5645=VECTOR('',#37159,1000.);
#5646=VECTOR('',#37162,1000.);
#5647=VECTOR('',#37165,1000.);
#5648=VECTOR('',#37168,1000.);
#5649=VECTOR('',#37171,1000.);
#5650=VECTOR('',#37176,1000.);
#5651=VECTOR('',#37177,1000.);
#5652=VECTOR('',#37180,1000.);
#5653=VECTOR('',#37183,1000.);
#5654=VECTOR('',#37186,1000.);
#5655=VECTOR('',#37189,1000.);
#5656=VECTOR('',#37192,1000.);
#5657=VECTOR('',#37193,1000.);
#5658=VECTOR('',#37196,1000.);
#5659=VECTOR('',#37199,1000.);
#5660=VECTOR('',#37202,1000.);
#5661=VECTOR('',#37205,1000.);
#5662=VECTOR('',#37208,1000.);
#5663=VECTOR('',#37209,1000.);
#5664=VECTOR('',#37212,1000.);
#5665=VECTOR('',#37215,1000.);
#5666=VECTOR('',#37218,1000.);
#5667=VECTOR('',#37221,1000.);
#5668=VECTOR('',#37222,1000.);
#5669=VECTOR('',#37225,1000.);
#5670=VECTOR('',#37226,1000.);
#5671=VECTOR('',#37231,1000.);
#5672=VECTOR('',#37232,1000.);
#5673=VECTOR('',#37235,1000.);
#5674=VECTOR('',#37236,1000.);
#5675=VECTOR('',#37239,1000.);
#5676=VECTOR('',#37240,1000.);
#5677=VECTOR('',#37249,1000.);
#5678=VECTOR('',#37252,1000.);
#5679=VECTOR('',#37255,1000.);
#5680=VECTOR('',#37260,1000.);
#5681=VECTOR('',#37265,1000.);
#5682=VECTOR('',#37268,1000.);
#5683=VECTOR('',#37273,1000.);
#5684=VECTOR('',#37276,1000.);
#5685=VECTOR('',#37281,1000.);
#5686=VECTOR('',#37284,1000.);
#5687=VECTOR('',#37289,1000.);
#5688=VECTOR('',#37292,1000.);
#5689=VECTOR('',#37297,1000.);
#5690=VECTOR('',#37300,1000.);
#5691=VECTOR('',#37305,1000.);
#5692=VECTOR('',#37306,1000.);
#5693=VECTOR('',#37309,1000.);
#5694=VECTOR('',#37312,1000.);
#5695=VECTOR('',#37315,1000.);
#5696=VECTOR('',#37318,1000.);
#5697=VECTOR('',#37321,1000.);
#5698=VECTOR('',#37322,1000.);
#5699=VECTOR('',#37325,1000.);
#5700=VECTOR('',#37328,1000.);
#5701=VECTOR('',#37331,1000.);
#5702=VECTOR('',#37334,1000.);
#5703=VECTOR('',#37337,1000.);
#5704=VECTOR('',#37340,1000.);
#5705=VECTOR('',#37345,1000.);
#5706=VECTOR('',#37346,1000.);
#5707=VECTOR('',#37349,1000.);
#5708=VECTOR('',#37352,1000.);
#5709=VECTOR('',#37355,1000.);
#5710=VECTOR('',#37358,1000.);
#5711=VECTOR('',#37361,1000.);
#5712=VECTOR('',#37364,1000.);
#5713=VECTOR('',#37369,1000.);
#5714=VECTOR('',#37370,1000.);
#5715=VECTOR('',#37373,1000.);
#5716=VECTOR('',#37376,1000.);
#5717=VECTOR('',#37379,1000.);
#5718=VECTOR('',#37382,1000.);
#5719=VECTOR('',#37385,1000.);
#5720=VECTOR('',#37386,1000.);
#5721=VECTOR('',#37389,1000.);
#5722=VECTOR('',#37392,1000.);
#5723=VECTOR('',#37395,1000.);
#5724=VECTOR('',#37398,1000.);
#5725=VECTOR('',#37401,1000.);
#5726=VECTOR('',#37404,1000.);
#5727=VECTOR('',#37409,1000.);
#5728=VECTOR('',#37410,1000.);
#5729=VECTOR('',#37413,1000.);
#5730=VECTOR('',#37416,1000.);
#5731=VECTOR('',#37419,1000.);
#5732=VECTOR('',#37422,1000.);
#5733=VECTOR('',#37425,1000.);
#5734=VECTOR('',#37428,1000.);
#5735=VECTOR('',#37433,1000.);
#5736=VECTOR('',#37434,1000.);
#5737=VECTOR('',#37437,1000.);
#5738=VECTOR('',#37440,1000.);
#5739=VECTOR('',#37443,1000.);
#5740=VECTOR('',#37446,1000.);
#5741=VECTOR('',#37449,1000.);
#5742=VECTOR('',#37452,1000.);
#5743=VECTOR('',#37457,1000.);
#5744=VECTOR('',#37458,1000.);
#5745=VECTOR('',#37461,1000.);
#5746=VECTOR('',#37464,1000.);
#5747=VECTOR('',#37467,1000.);
#5748=VECTOR('',#37470,1000.);
#5749=VECTOR('',#37473,1000.);
#5750=VECTOR('',#37474,1000.);
#5751=VECTOR('',#37477,1000.);
#5752=VECTOR('',#37480,1000.);
#5753=VECTOR('',#37483,1000.);
#5754=VECTOR('',#37486,1000.);
#5755=VECTOR('',#37489,1000.);
#5756=VECTOR('',#37492,1000.);
#5757=VECTOR('',#37497,1000.);
#5758=VECTOR('',#37498,1000.);
#5759=VECTOR('',#37501,1000.);
#5760=VECTOR('',#37504,1000.);
#5761=VECTOR('',#37507,1000.);
#5762=VECTOR('',#37510,1000.);
#5763=VECTOR('',#37513,1000.);
#5764=VECTOR('',#37516,1000.);
#5765=VECTOR('',#37521,1000.);
#5766=VECTOR('',#37522,1000.);
#5767=VECTOR('',#37525,1000.);
#5768=VECTOR('',#37528,1000.);
#5769=VECTOR('',#37531,1000.);
#5770=VECTOR('',#37534,1000.);
#5771=VECTOR('',#37537,1000.);
#5772=VECTOR('',#37538,1000.);
#5773=VECTOR('',#37541,1000.);
#5774=VECTOR('',#37544,1000.);
#5775=VECTOR('',#37547,1000.);
#5776=VECTOR('',#37550,1000.);
#5777=VECTOR('',#37553,1000.);
#5778=VECTOR('',#37556,1000.);
#5779=VECTOR('',#37561,1000.);
#5780=VECTOR('',#37562,1000.);
#5781=VECTOR('',#37565,1000.);
#5782=VECTOR('',#37568,1000.);
#5783=VECTOR('',#37571,1000.);
#5784=VECTOR('',#37574,1000.);
#5785=VECTOR('',#37577,1000.);
#5786=VECTOR('',#37580,1000.);
#5787=VECTOR('',#37585,1000.);
#5788=VECTOR('',#37586,1000.);
#5789=VECTOR('',#37589,1000.);
#5790=VECTOR('',#37592,1000.);
#5791=VECTOR('',#37595,1000.);
#5792=VECTOR('',#37598,1000.);
#5793=VECTOR('',#37601,1000.);
#5794=VECTOR('',#37602,1000.);
#5795=VECTOR('',#37605,1000.);
#5796=VECTOR('',#37608,1000.);
#5797=VECTOR('',#37611,1000.);
#5798=VECTOR('',#37614,1000.);
#5799=VECTOR('',#37617,1000.);
#5800=VECTOR('',#37620,1000.);
#5801=VECTOR('',#37625,1000.);
#5802=VECTOR('',#37626,1000.);
#5803=VECTOR('',#37629,1000.);
#5804=VECTOR('',#37632,1000.);
#5805=VECTOR('',#37635,1000.);
#5806=VECTOR('',#37638,1000.);
#5807=VECTOR('',#37641,1000.);
#5808=VECTOR('',#37644,1000.);
#5809=VECTOR('',#37649,1000.);
#5810=VECTOR('',#37652,10.);
#5811=VECTOR('',#37655,1000.);
#5812=VECTOR('',#37656,1000.);
#5813=VECTOR('',#37659,1000.);
#5814=VECTOR('',#37662,1000.);
#5815=VECTOR('',#37665,1000.);
#5816=VECTOR('',#37668,1000.);
#5817=VECTOR('',#37671,1000.);
#5818=VECTOR('',#37674,1000.);
#5819=VECTOR('',#37679,1000.);
#5820=VECTOR('',#37680,1000.);
#5821=VECTOR('',#37683,1000.);
#5822=VECTOR('',#37686,1000.);
#5823=VECTOR('',#37689,1000.);
#5824=VECTOR('',#37692,1000.);
#5825=VECTOR('',#37695,1000.);
#5826=VECTOR('',#37698,1000.);
#5827=VECTOR('',#37703,1000.);
#5828=VECTOR('',#37704,1000.);
#5829=VECTOR('',#37707,1000.);
#5830=VECTOR('',#37710,1000.);
#5831=VECTOR('',#37713,1000.);
#5832=VECTOR('',#37716,1000.);
#5833=VECTOR('',#37719,1000.);
#5834=VECTOR('',#37720,1000.);
#5835=VECTOR('',#37723,1000.);
#5836=VECTOR('',#37726,1000.);
#5837=VECTOR('',#37729,1000.);
#5838=VECTOR('',#37732,1000.);
#5839=VECTOR('',#37735,1000.);
#5840=VECTOR('',#37736,1000.);
#5841=VECTOR('',#37739,1000.);
#5842=VECTOR('',#37742,1000.);
#5843=VECTOR('',#37745,1000.);
#5844=VECTOR('',#37748,1000.);
#5845=VECTOR('',#37749,1000.);
#5846=VECTOR('',#37752,1000.);
#5847=VECTOR('',#37753,1000.);
#5848=VECTOR('',#37758,1000.);
#5849=VECTOR('',#37759,1000.);
#5850=VECTOR('',#37762,1000.);
#5851=VECTOR('',#37763,1000.);
#5852=VECTOR('',#37766,1000.);
#5853=VECTOR('',#37769,1000.);
#5854=VECTOR('',#37770,1000.);
#5855=VECTOR('',#37773,1000.);
#5856=VECTOR('',#37774,1000.);
#5857=VECTOR('',#37777,1000.);
#5858=VECTOR('',#37780,1000.);
#5859=VECTOR('',#37785,1000.);
#5860=VECTOR('',#37786,1000.);
#5861=VECTOR('',#37789,1000.);
#5862=VECTOR('',#37792,10.);
#5863=VECTOR('',#37795,1000.);
#5864=VECTOR('',#37796,1000.);
#5865=VECTOR('',#37799,1000.);
#5866=VECTOR('',#37800,1000.);
#5867=VECTOR('',#37803,1000.);
#5868=VECTOR('',#37806,1000.);
#5869=VECTOR('',#37811,1000.);
#5870=VECTOR('',#37812,1000.);
#5871=VECTOR('',#37815,1000.);
#5872=VECTOR('',#37816,1000.);
#5873=VECTOR('',#37819,1000.);
#5874=VECTOR('',#37822,1000.);
#5875=VECTOR('',#37827,1000.);
#5876=VECTOR('',#37828,1000.);
#5877=VECTOR('',#37831,1000.);
#5878=VECTOR('',#37832,1000.);
#5879=VECTOR('',#37835,1000.);
#5880=VECTOR('',#37838,1000.);
#5881=VECTOR('',#37843,1000.);
#5882=VECTOR('',#37844,1000.);
#5883=VECTOR('',#37847,1000.);
#5884=VECTOR('',#37848,1000.);
#5885=VECTOR('',#37851,1000.);
#5886=VECTOR('',#37854,1000.);
#5887=VECTOR('',#37859,1000.);
#5888=VECTOR('',#37860,1000.);
#5889=VECTOR('',#37863,1000.);
#5890=VECTOR('',#37864,1000.);
#5891=VECTOR('',#37867,1000.);
#5892=VECTOR('',#37870,1000.);
#5893=VECTOR('',#37875,1000.);
#5894=VECTOR('',#37878,1000.);
#5895=VECTOR('',#37883,1000.);
#5896=VECTOR('',#37884,1000.);
#5897=VECTOR('',#37887,1000.);
#5898=VECTOR('',#37890,1000.);
#5899=VECTOR('',#37893,1000.);
#5900=VECTOR('',#37896,1000.);
#5901=VECTOR('',#37899,1000.);
#5902=VECTOR('',#37902,1000.);
#5903=VECTOR('',#37907,1000.);
#5904=VECTOR('',#37908,1000.);
#5905=VECTOR('',#37911,1000.);
#5906=VECTOR('',#37914,1000.);
#5907=VECTOR('',#37917,1000.);
#5908=VECTOR('',#37920,1000.);
#5909=VECTOR('',#37923,1000.);
#5910=VECTOR('',#37926,1000.);
#5911=VECTOR('',#37931,1000.);
#5912=VECTOR('',#37932,1000.);
#5913=VECTOR('',#37935,1000.);
#5914=VECTOR('',#37938,1000.);
#5915=VECTOR('',#37941,1000.);
#5916=VECTOR('',#37944,1000.);
#5917=VECTOR('',#37947,1000.);
#5918=VECTOR('',#37948,1000.);
#5919=VECTOR('',#37951,1000.);
#5920=VECTOR('',#37954,1000.);
#5921=VECTOR('',#37957,1000.);
#5922=VECTOR('',#37960,1000.);
#5923=VECTOR('',#37963,1000.);
#5924=VECTOR('',#37966,1000.);
#5925=VECTOR('',#37971,1000.);
#5926=VECTOR('',#37972,1000.);
#5927=VECTOR('',#37975,1000.);
#5928=VECTOR('',#37978,1000.);
#5929=VECTOR('',#37981,1000.);
#5930=VECTOR('',#37984,1000.);
#5931=VECTOR('',#37987,1000.);
#5932=VECTOR('',#37990,1000.);
#5933=VECTOR('',#37995,1000.);
#5934=VECTOR('',#37996,1000.);
#5935=VECTOR('',#37999,1000.);
#5936=VECTOR('',#38002,1000.);
#5937=VECTOR('',#38005,1000.);
#5938=VECTOR('',#38008,1000.);
#5939=VECTOR('',#38011,1000.);
#5940=VECTOR('',#38014,1000.);
#5941=VECTOR('',#38019,1000.);
#5942=VECTOR('',#38022,1000.);
#5943=VECTOR('',#38027,1000.);
#5944=VECTOR('',#38028,1000.);
#5945=VECTOR('',#38031,1000.);
#5946=VECTOR('',#38034,1000.);
#5947=VECTOR('',#38037,1000.);
#5948=VECTOR('',#38040,1000.);
#5949=VECTOR('',#38043,1000.);
#5950=VECTOR('',#38046,1000.);
#5951=VECTOR('',#38051,1000.);
#5952=VECTOR('',#38052,1000.);
#5953=VECTOR('',#38055,1000.);
#5954=VECTOR('',#38058,1000.);
#5955=VECTOR('',#38061,1000.);
#5956=VECTOR('',#38064,1000.);
#5957=VECTOR('',#38067,1000.);
#5958=VECTOR('',#38070,1000.);
#5959=VECTOR('',#38075,1000.);
#5960=VECTOR('',#38076,1000.);
#5961=VECTOR('',#38079,1000.);
#5962=VECTOR('',#38082,1000.);
#5963=VECTOR('',#38085,1000.);
#5964=VECTOR('',#38088,1000.);
#5965=VECTOR('',#38091,1000.);
#5966=VECTOR('',#38092,1000.);
#5967=VECTOR('',#38095,1000.);
#5968=VECTOR('',#38098,1000.);
#5969=VECTOR('',#38101,1000.);
#5970=VECTOR('',#38104,1000.);
#5971=VECTOR('',#38107,1000.);
#5972=VECTOR('',#38110,1000.);
#5973=VECTOR('',#38115,1000.);
#5974=VECTOR('',#38116,1000.);
#5975=VECTOR('',#38119,1000.);
#5976=VECTOR('',#38122,1000.);
#5977=VECTOR('',#38125,1000.);
#5978=VECTOR('',#38128,1000.);
#5979=VECTOR('',#38131,1000.);
#5980=VECTOR('',#38134,1000.);
#5981=VECTOR('',#38139,1000.);
#5982=VECTOR('',#38142,1000.);
#5983=VECTOR('',#38147,1000.);
#5984=VECTOR('',#38148,1000.);
#5985=VECTOR('',#38151,1000.);
#5986=VECTOR('',#38154,1000.);
#5987=VECTOR('',#38157,1000.);
#5988=VECTOR('',#38160,1000.);
#5989=VECTOR('',#38163,1000.);
#5990=VECTOR('',#38166,1000.);
#5991=VECTOR('',#38171,1000.);
#5992=VECTOR('',#38172,1000.);
#5993=VECTOR('',#38175,1000.);
#5994=VECTOR('',#38178,1000.);
#5995=VECTOR('',#38181,1000.);
#5996=VECTOR('',#38184,1000.);
#5997=VECTOR('',#38187,1000.);
#5998=VECTOR('',#38190,1000.);
#5999=VECTOR('',#38195,1000.);
#6000=VECTOR('',#38198,10.);
#6001=VECTOR('',#38201,1000.);
#6002=VECTOR('',#38202,1000.);
#6003=VECTOR('',#38205,1000.);
#6004=VECTOR('',#38208,1000.);
#6005=VECTOR('',#38211,1000.);
#6006=VECTOR('',#38214,1000.);
#6007=VECTOR('',#38217,1000.);
#6008=VECTOR('',#38220,1000.);
#6009=VECTOR('',#38225,1000.);
#6010=VECTOR('',#38226,1000.);
#6011=VECTOR('',#38229,1000.);
#6012=VECTOR('',#38232,1000.);
#6013=VECTOR('',#38235,1000.);
#6014=VECTOR('',#38238,1000.);
#6015=VECTOR('',#38241,1000.);
#6016=VECTOR('',#38244,1000.);
#6017=VECTOR('',#38249,1000.);
#6018=VECTOR('',#38250,1000.);
#6019=VECTOR('',#38253,1000.);
#6020=VECTOR('',#38256,1000.);
#6021=VECTOR('',#38259,1000.);
#6022=VECTOR('',#38262,1000.);
#6023=VECTOR('',#38265,1000.);
#6024=VECTOR('',#38268,1000.);
#6025=VECTOR('',#38273,1000.);
#6026=VECTOR('',#38274,1000.);
#6027=VECTOR('',#38277,1000.);
#6028=VECTOR('',#38282,1000.);
#6029=VECTOR('',#38283,1000.);
#6030=VECTOR('',#38288,1000.);
#6031=VECTOR('',#38289,1000.);
#6032=VECTOR('',#38292,1000.);
#6033=VECTOR('',#38293,1000.);
#6034=VECTOR('',#38296,1000.);
#6035=VECTOR('',#38297,1000.);
#6036=VECTOR('',#38300,1000.);
#6037=VECTOR('',#38303,1000.);
#6038=VECTOR('',#38306,1000.);
#6039=VECTOR('',#38311,1000.);
#6040=VECTOR('',#38316,1000.);
#6041=VECTOR('',#38319,1000.);
#6042=VECTOR('',#38324,1000.);
#6043=VECTOR('',#38327,1000.);
#6044=VECTOR('',#38332,1000.);
#6045=VECTOR('',#38335,1000.);
#6046=VECTOR('',#38340,1000.);
#6047=VECTOR('',#38343,1000.);
#6048=VECTOR('',#38348,1000.);
#6049=VECTOR('',#38351,1000.);
#6050=VECTOR('',#38356,1000.);
#6051=VECTOR('',#38357,1000.);
#6052=VECTOR('',#38360,1000.);
#6053=VECTOR('',#38363,1000.);
#6054=VECTOR('',#38366,1000.);
#6055=VECTOR('',#38369,1000.);
#6056=VECTOR('',#38372,1000.);
#6057=VECTOR('',#38373,1000.);
#6058=VECTOR('',#38376,1000.);
#6059=VECTOR('',#38379,1000.);
#6060=VECTOR('',#38382,1000.);
#6061=VECTOR('',#38385,1000.);
#6062=VECTOR('',#38388,1000.);
#6063=VECTOR('',#38391,1000.);
#6064=VECTOR('',#38396,1000.);
#6065=VECTOR('',#38397,1000.);
#6066=VECTOR('',#38400,1000.);
#6067=VECTOR('',#38403,1000.);
#6068=VECTOR('',#38406,1000.);
#6069=VECTOR('',#38409,1000.);
#6070=VECTOR('',#38412,1000.);
#6071=VECTOR('',#38415,1000.);
#6072=VECTOR('',#38420,1000.);
#6073=VECTOR('',#38421,1000.);
#6074=VECTOR('',#38424,1000.);
#6075=VECTOR('',#38427,1000.);
#6076=VECTOR('',#38430,1000.);
#6077=VECTOR('',#38433,1000.);
#6078=VECTOR('',#38436,1000.);
#6079=VECTOR('',#38437,1000.);
#6080=VECTOR('',#38440,1000.);
#6081=VECTOR('',#38443,1000.);
#6082=VECTOR('',#38446,1000.);
#6083=VECTOR('',#38449,1000.);
#6084=VECTOR('',#38452,1000.);
#6085=VECTOR('',#38455,1000.);
#6086=VECTOR('',#38460,1000.);
#6087=VECTOR('',#38461,1000.);
#6088=VECTOR('',#38464,1000.);
#6089=VECTOR('',#38467,1000.);
#6090=VECTOR('',#38470,1000.);
#6091=VECTOR('',#38473,1000.);
#6092=VECTOR('',#38476,1000.);
#6093=VECTOR('',#38479,1000.);
#6094=VECTOR('',#38484,1000.);
#6095=VECTOR('',#38485,1000.);
#6096=VECTOR('',#38488,1000.);
#6097=VECTOR('',#38491,1000.);
#6098=VECTOR('',#38494,1000.);
#6099=VECTOR('',#38497,1000.);
#6100=VECTOR('',#38500,1000.);
#6101=VECTOR('',#38503,1000.);
#6102=VECTOR('',#38508,1000.);
#6103=VECTOR('',#38509,1000.);
#6104=VECTOR('',#38512,1000.);
#6105=VECTOR('',#38515,1000.);
#6106=VECTOR('',#38518,1000.);
#6107=VECTOR('',#38521,1000.);
#6108=VECTOR('',#38524,1000.);
#6109=VECTOR('',#38525,1000.);
#6110=VECTOR('',#38528,1000.);
#6111=VECTOR('',#38531,1000.);
#6112=VECTOR('',#38534,1000.);
#6113=VECTOR('',#38537,1000.);
#6114=VECTOR('',#38540,1000.);
#6115=VECTOR('',#38543,1000.);
#6116=VECTOR('',#38548,1000.);
#6117=VECTOR('',#38549,1000.);
#6118=VECTOR('',#38552,1000.);
#6119=VECTOR('',#38555,1000.);
#6120=VECTOR('',#38558,1000.);
#6121=VECTOR('',#38561,1000.);
#6122=VECTOR('',#38564,1000.);
#6123=VECTOR('',#38567,1000.);
#6124=VECTOR('',#38572,1000.);
#6125=VECTOR('',#38573,1000.);
#6126=VECTOR('',#38576,1000.);
#6127=VECTOR('',#38579,1000.);
#6128=VECTOR('',#38582,1000.);
#6129=VECTOR('',#38585,1000.);
#6130=VECTOR('',#38588,1000.);
#6131=VECTOR('',#38589,1000.);
#6132=VECTOR('',#38592,1000.);
#6133=VECTOR('',#38595,1000.);
#6134=VECTOR('',#38598,1000.);
#6135=VECTOR('',#38601,1000.);
#6136=VECTOR('',#38604,1000.);
#6137=VECTOR('',#38607,1000.);
#6138=VECTOR('',#38612,1000.);
#6139=VECTOR('',#38613,1000.);
#6140=VECTOR('',#38616,1000.);
#6141=VECTOR('',#38619,1000.);
#6142=VECTOR('',#38622,1000.);
#6143=VECTOR('',#38625,1000.);
#6144=VECTOR('',#38628,1000.);
#6145=VECTOR('',#38631,1000.);
#6146=VECTOR('',#38636,1000.);
#6147=VECTOR('',#38637,1000.);
#6148=VECTOR('',#38640,1000.);
#6149=VECTOR('',#38643,1000.);
#6150=VECTOR('',#38646,1000.);
#6151=VECTOR('',#38649,1000.);
#6152=VECTOR('',#38652,1000.);
#6153=VECTOR('',#38653,1000.);
#6154=VECTOR('',#38656,1000.);
#6155=VECTOR('',#38659,1000.);
#6156=VECTOR('',#38662,1000.);
#6157=VECTOR('',#38665,1000.);
#6158=VECTOR('',#38668,1000.);
#6159=VECTOR('',#38671,1000.);
#6160=VECTOR('',#38676,1000.);
#6161=VECTOR('',#38677,1000.);
#6162=VECTOR('',#38680,1000.);
#6163=VECTOR('',#38683,1000.);
#6164=VECTOR('',#38686,1000.);
#6165=VECTOR('',#38689,1000.);
#6166=VECTOR('',#38692,1000.);
#6167=VECTOR('',#38695,1000.);
#6168=VECTOR('',#38700,1000.);
#6169=VECTOR('',#38703,10.);
#6170=VECTOR('',#38706,1000.);
#6171=VECTOR('',#38707,1000.);
#6172=VECTOR('',#38710,1000.);
#6173=VECTOR('',#38713,1000.);
#6174=VECTOR('',#38716,1000.);
#6175=VECTOR('',#38719,1000.);
#6176=VECTOR('',#38722,1000.);
#6177=VECTOR('',#38725,1000.);
#6178=VECTOR('',#38730,1000.);
#6179=VECTOR('',#38731,1000.);
#6180=VECTOR('',#38734,1000.);
#6181=VECTOR('',#38737,1000.);
#6182=VECTOR('',#38740,1000.);
#6183=VECTOR('',#38743,1000.);
#6184=VECTOR('',#38746,1000.);
#6185=VECTOR('',#38749,1000.);
#6186=VECTOR('',#38754,1000.);
#6187=VECTOR('',#38755,1000.);
#6188=VECTOR('',#38758,1000.);
#6189=VECTOR('',#38761,1000.);
#6190=VECTOR('',#38764,1000.);
#6191=VECTOR('',#38767,1000.);
#6192=VECTOR('',#38770,1000.);
#6193=VECTOR('',#38771,1000.);
#6194=VECTOR('',#38774,1000.);
#6195=VECTOR('',#38777,1000.);
#6196=VECTOR('',#38780,1000.);
#6197=VECTOR('',#38783,1000.);
#6198=VECTOR('',#38786,1000.);
#6199=VECTOR('',#38787,1000.);
#6200=VECTOR('',#38790,1000.);
#6201=VECTOR('',#38793,1000.);
#6202=VECTOR('',#38796,1000.);
#6203=VECTOR('',#38799,1000.);
#6204=VECTOR('',#38800,1000.);
#6205=VECTOR('',#38803,1000.);
#6206=VECTOR('',#38804,1000.);
#6207=VECTOR('',#38809,1000.);
#6208=VECTOR('',#38810,1000.);
#6209=VECTOR('',#38813,1000.);
#6210=VECTOR('',#38814,1000.);
#6211=VECTOR('',#38817,1000.);
#6212=VECTOR('',#38820,1000.);
#6213=VECTOR('',#38821,1000.);
#6214=VECTOR('',#38824,1000.);
#6215=VECTOR('',#38825,1000.);
#6216=VECTOR('',#38828,1000.);
#6217=VECTOR('',#38831,1000.);
#6218=VECTOR('',#38836,1000.);
#6219=VECTOR('',#38837,1000.);
#6220=VECTOR('',#38840,1000.);
#6221=VECTOR('',#38843,10.);
#6222=VECTOR('',#38846,1000.);
#6223=VECTOR('',#38847,1000.);
#6224=VECTOR('',#38850,1000.);
#6225=VECTOR('',#38851,1000.);
#6226=VECTOR('',#38854,1000.);
#6227=VECTOR('',#38857,1000.);
#6228=VECTOR('',#38862,1000.);
#6229=VECTOR('',#38863,1000.);
#6230=VECTOR('',#38866,1000.);
#6231=VECTOR('',#38867,1000.);
#6232=VECTOR('',#38870,1000.);
#6233=VECTOR('',#38873,1000.);
#6234=VECTOR('',#38878,1000.);
#6235=VECTOR('',#38879,1000.);
#6236=VECTOR('',#38882,1000.);
#6237=VECTOR('',#38883,1000.);
#6238=VECTOR('',#38886,1000.);
#6239=VECTOR('',#38889,1000.);
#6240=VECTOR('',#38894,1000.);
#6241=VECTOR('',#38895,1000.);
#6242=VECTOR('',#38898,1000.);
#6243=VECTOR('',#38899,1000.);
#6244=VECTOR('',#38902,1000.);
#6245=VECTOR('',#38905,1000.);
#6246=VECTOR('',#38910,1000.);
#6247=VECTOR('',#38911,1000.);
#6248=VECTOR('',#38914,1000.);
#6249=VECTOR('',#38915,1000.);
#6250=VECTOR('',#38918,1000.);
#6251=VECTOR('',#38921,1000.);
#6252=VECTOR('',#38926,1000.);
#6253=VECTOR('',#38929,1000.);
#6254=VECTOR('',#38934,1000.);
#6255=VECTOR('',#38935,1000.);
#6256=VECTOR('',#38938,1000.);
#6257=VECTOR('',#38941,1000.);
#6258=VECTOR('',#38944,1000.);
#6259=VECTOR('',#38947,1000.);
#6260=VECTOR('',#38950,1000.);
#6261=VECTOR('',#38953,1000.);
#6262=VECTOR('',#38958,1000.);
#6263=VECTOR('',#38959,1000.);
#6264=VECTOR('',#38962,1000.);
#6265=VECTOR('',#38965,1000.);
#6266=VECTOR('',#38968,1000.);
#6267=VECTOR('',#38971,1000.);
#6268=VECTOR('',#38974,1000.);
#6269=VECTOR('',#38977,1000.);
#6270=VECTOR('',#38982,1000.);
#6271=VECTOR('',#38983,1000.);
#6272=VECTOR('',#38986,1000.);
#6273=VECTOR('',#38989,1000.);
#6274=VECTOR('',#38992,1000.);
#6275=VECTOR('',#38995,1000.);
#6276=VECTOR('',#38998,1000.);
#6277=VECTOR('',#38999,1000.);
#6278=VECTOR('',#39002,1000.);
#6279=VECTOR('',#39005,1000.);
#6280=VECTOR('',#39008,1000.);
#6281=VECTOR('',#39011,1000.);
#6282=VECTOR('',#39014,1000.);
#6283=VECTOR('',#39017,1000.);
#6284=VECTOR('',#39022,1000.);
#6285=VECTOR('',#39023,1000.);
#6286=VECTOR('',#39026,1000.);
#6287=VECTOR('',#39029,1000.);
#6288=VECTOR('',#39032,1000.);
#6289=VECTOR('',#39035,1000.);
#6290=VECTOR('',#39038,1000.);
#6291=VECTOR('',#39041,1000.);
#6292=VECTOR('',#39046,1000.);
#6293=VECTOR('',#39047,1000.);
#6294=VECTOR('',#39050,1000.);
#6295=VECTOR('',#39053,1000.);
#6296=VECTOR('',#39056,1000.);
#6297=VECTOR('',#39059,1000.);
#6298=VECTOR('',#39062,1000.);
#6299=VECTOR('',#39065,1000.);
#6300=VECTOR('',#39070,1000.);
#6301=VECTOR('',#39073,1000.);
#6302=VECTOR('',#39078,1000.);
#6303=VECTOR('',#39079,1000.);
#6304=VECTOR('',#39082,1000.);
#6305=VECTOR('',#39085,1000.);
#6306=VECTOR('',#39088,1000.);
#6307=VECTOR('',#39091,1000.);
#6308=VECTOR('',#39094,1000.);
#6309=VECTOR('',#39097,1000.);
#6310=VECTOR('',#39102,1000.);
#6311=VECTOR('',#39103,1000.);
#6312=VECTOR('',#39106,1000.);
#6313=VECTOR('',#39109,1000.);
#6314=VECTOR('',#39112,1000.);
#6315=VECTOR('',#39115,1000.);
#6316=VECTOR('',#39118,1000.);
#6317=VECTOR('',#39121,1000.);
#6318=VECTOR('',#39126,1000.);
#6319=VECTOR('',#39127,1000.);
#6320=VECTOR('',#39130,1000.);
#6321=VECTOR('',#39133,1000.);
#6322=VECTOR('',#39136,1000.);
#6323=VECTOR('',#39139,1000.);
#6324=VECTOR('',#39142,1000.);
#6325=VECTOR('',#39143,1000.);
#6326=VECTOR('',#39146,1000.);
#6327=VECTOR('',#39149,1000.);
#6328=VECTOR('',#39152,1000.);
#6329=VECTOR('',#39155,1000.);
#6330=VECTOR('',#39158,1000.);
#6331=VECTOR('',#39161,1000.);
#6332=VECTOR('',#39166,1000.);
#6333=VECTOR('',#39167,1000.);
#6334=VECTOR('',#39170,1000.);
#6335=VECTOR('',#39173,1000.);
#6336=VECTOR('',#39176,1000.);
#6337=VECTOR('',#39179,1000.);
#6338=VECTOR('',#39182,1000.);
#6339=VECTOR('',#39185,1000.);
#6340=VECTOR('',#39190,1000.);
#6341=VECTOR('',#39193,1000.);
#6342=VECTOR('',#39198,1000.);
#6343=VECTOR('',#39199,1000.);
#6344=VECTOR('',#39202,1000.);
#6345=VECTOR('',#39205,1000.);
#6346=VECTOR('',#39208,1000.);
#6347=VECTOR('',#39211,1000.);
#6348=VECTOR('',#39214,1000.);
#6349=VECTOR('',#39217,1000.);
#6350=VECTOR('',#39222,1000.);
#6351=VECTOR('',#39223,1000.);
#6352=VECTOR('',#39226,1000.);
#6353=VECTOR('',#39229,1000.);
#6354=VECTOR('',#39232,1000.);
#6355=VECTOR('',#39235,1000.);
#6356=VECTOR('',#39238,1000.);
#6357=VECTOR('',#39241,1000.);
#6358=VECTOR('',#39246,1000.);
#6359=VECTOR('',#39249,10.);
#6360=VECTOR('',#39252,1000.);
#6361=VECTOR('',#39253,1000.);
#6362=VECTOR('',#39256,1000.);
#6363=VECTOR('',#39259,1000.);
#6364=VECTOR('',#39262,1000.);
#6365=VECTOR('',#39265,1000.);
#6366=VECTOR('',#39268,1000.);
#6367=VECTOR('',#39271,1000.);
#6368=VECTOR('',#39276,1000.);
#6369=VECTOR('',#39277,1000.);
#6370=VECTOR('',#39280,1000.);
#6371=VECTOR('',#39283,1000.);
#6372=VECTOR('',#39286,1000.);
#6373=VECTOR('',#39289,1000.);
#6374=VECTOR('',#39292,1000.);
#6375=VECTOR('',#39295,1000.);
#6376=VECTOR('',#39300,1000.);
#6377=VECTOR('',#39301,1000.);
#6378=VECTOR('',#39304,1000.);
#6379=VECTOR('',#39307,1000.);
#6380=VECTOR('',#39310,1000.);
#6381=VECTOR('',#39313,1000.);
#6382=VECTOR('',#39316,1000.);
#6383=VECTOR('',#39319,1000.);
#6384=VECTOR('',#39324,1000.);
#6385=VECTOR('',#39325,1000.);
#6386=VECTOR('',#39328,1000.);
#6387=VECTOR('',#39333,1000.);
#6388=VECTOR('',#39334,1000.);
#6389=VECTOR('',#39339,1000.);
#6390=VECTOR('',#39340,1000.);
#6391=VECTOR('',#39343,1000.);
#6392=VECTOR('',#39344,1000.);
#6393=VECTOR('',#39347,1000.);
#6394=VECTOR('',#39348,1000.);
#6395=VECTOR('',#39351,1000.);
#6396=VECTOR('',#39354,1000.);
#6397=VECTOR('',#39357,1000.);
#6398=VECTOR('',#39362,1000.);
#6399=VECTOR('',#39367,1000.);
#6400=VECTOR('',#39370,1000.);
#6401=VECTOR('',#39375,1000.);
#6402=VECTOR('',#39378,1000.);
#6403=VECTOR('',#39383,1000.);
#6404=VECTOR('',#39386,1000.);
#6405=VECTOR('',#39391,1000.);
#6406=VECTOR('',#39394,1000.);
#6407=VECTOR('',#39399,1000.);
#6408=VECTOR('',#39402,1000.);
#6409=VECTOR('',#39407,1000.);
#6410=VECTOR('',#39408,1000.);
#6411=VECTOR('',#39411,1000.);
#6412=VECTOR('',#39414,1000.);
#6413=VECTOR('',#39417,1000.);
#6414=VECTOR('',#39420,1000.);
#6415=VECTOR('',#39423,1000.);
#6416=VECTOR('',#39424,1000.);
#6417=VECTOR('',#39427,1000.);
#6418=VECTOR('',#39430,1000.);
#6419=VECTOR('',#39433,1000.);
#6420=VECTOR('',#39436,1000.);
#6421=VECTOR('',#39439,1000.);
#6422=VECTOR('',#39442,1000.);
#6423=VECTOR('',#39447,1000.);
#6424=VECTOR('',#39448,1000.);
#6425=VECTOR('',#39451,1000.);
#6426=VECTOR('',#39454,1000.);
#6427=VECTOR('',#39457,1000.);
#6428=VECTOR('',#39460,1000.);
#6429=VECTOR('',#39463,1000.);
#6430=VECTOR('',#39466,1000.);
#6431=VECTOR('',#39471,1000.);
#6432=VECTOR('',#39472,1000.);
#6433=VECTOR('',#39475,1000.);
#6434=VECTOR('',#39478,1000.);
#6435=VECTOR('',#39481,1000.);
#6436=VECTOR('',#39484,1000.);
#6437=VECTOR('',#39487,1000.);
#6438=VECTOR('',#39488,1000.);
#6439=VECTOR('',#39491,1000.);
#6440=VECTOR('',#39494,1000.);
#6441=VECTOR('',#39497,1000.);
#6442=VECTOR('',#39500,1000.);
#6443=VECTOR('',#39503,1000.);
#6444=VECTOR('',#39506,1000.);
#6445=VECTOR('',#39511,1000.);
#6446=VECTOR('',#39512,1000.);
#6447=VECTOR('',#39515,1000.);
#6448=VECTOR('',#39518,1000.);
#6449=VECTOR('',#39521,1000.);
#6450=VECTOR('',#39524,1000.);
#6451=VECTOR('',#39527,1000.);
#6452=VECTOR('',#39530,1000.);
#6453=VECTOR('',#39535,1000.);
#6454=VECTOR('',#39536,1000.);
#6455=VECTOR('',#39539,1000.);
#6456=VECTOR('',#39542,1000.);
#6457=VECTOR('',#39545,1000.);
#6458=VECTOR('',#39548,1000.);
#6459=VECTOR('',#39551,1000.);
#6460=VECTOR('',#39554,1000.);
#6461=VECTOR('',#39559,1000.);
#6462=VECTOR('',#39560,1000.);
#6463=VECTOR('',#39563,1000.);
#6464=VECTOR('',#39566,1000.);
#6465=VECTOR('',#39569,1000.);
#6466=VECTOR('',#39572,1000.);
#6467=VECTOR('',#39575,1000.);
#6468=VECTOR('',#39576,1000.);
#6469=VECTOR('',#39579,1000.);
#6470=VECTOR('',#39582,1000.);
#6471=VECTOR('',#39585,1000.);
#6472=VECTOR('',#39588,1000.);
#6473=VECTOR('',#39591,1000.);
#6474=VECTOR('',#39594,1000.);
#6475=VECTOR('',#39599,1000.);
#6476=VECTOR('',#39600,1000.);
#6477=VECTOR('',#39603,1000.);
#6478=VECTOR('',#39606,1000.);
#6479=VECTOR('',#39609,1000.);
#6480=VECTOR('',#39612,1000.);
#6481=VECTOR('',#39615,1000.);
#6482=VECTOR('',#39618,1000.);
#6483=VECTOR('',#39623,1000.);
#6484=VECTOR('',#39624,1000.);
#6485=VECTOR('',#39627,1000.);
#6486=VECTOR('',#39630,1000.);
#6487=VECTOR('',#39633,1000.);
#6488=VECTOR('',#39636,1000.);
#6489=VECTOR('',#39639,1000.);
#6490=VECTOR('',#39640,1000.);
#6491=VECTOR('',#39643,1000.);
#6492=VECTOR('',#39646,1000.);
#6493=VECTOR('',#39649,1000.);
#6494=VECTOR('',#39652,1000.);
#6495=VECTOR('',#39655,1000.);
#6496=VECTOR('',#39658,1000.);
#6497=VECTOR('',#39663,1000.);
#6498=VECTOR('',#39664,1000.);
#6499=VECTOR('',#39667,1000.);
#6500=VECTOR('',#39670,1000.);
#6501=VECTOR('',#39673,1000.);
#6502=VECTOR('',#39676,1000.);
#6503=VECTOR('',#39679,1000.);
#6504=VECTOR('',#39682,1000.);
#6505=VECTOR('',#39687,1000.);
#6506=VECTOR('',#39688,1000.);
#6507=VECTOR('',#39691,1000.);
#6508=VECTOR('',#39694,1000.);
#6509=VECTOR('',#39697,1000.);
#6510=VECTOR('',#39700,1000.);
#6511=VECTOR('',#39703,1000.);
#6512=VECTOR('',#39704,1000.);
#6513=VECTOR('',#39707,1000.);
#6514=VECTOR('',#39710,1000.);
#6515=VECTOR('',#39713,1000.);
#6516=VECTOR('',#39716,1000.);
#6517=VECTOR('',#39719,1000.);
#6518=VECTOR('',#39722,1000.);
#6519=VECTOR('',#39727,1000.);
#6520=VECTOR('',#39728,1000.);
#6521=VECTOR('',#39731,1000.);
#6522=VECTOR('',#39734,1000.);
#6523=VECTOR('',#39737,1000.);
#6524=VECTOR('',#39740,1000.);
#6525=VECTOR('',#39743,1000.);
#6526=VECTOR('',#39746,1000.);
#6527=VECTOR('',#39751,1000.);
#6528=VECTOR('',#39754,10.);
#6529=VECTOR('',#39757,1000.);
#6530=VECTOR('',#39758,1000.);
#6531=VECTOR('',#39761,1000.);
#6532=VECTOR('',#39764,1000.);
#6533=VECTOR('',#39767,1000.);
#6534=VECTOR('',#39770,1000.);
#6535=VECTOR('',#39773,1000.);
#6536=VECTOR('',#39776,1000.);
#6537=VECTOR('',#39781,1000.);
#6538=VECTOR('',#39782,1000.);
#6539=VECTOR('',#39785,1000.);
#6540=VECTOR('',#39788,1000.);
#6541=VECTOR('',#39791,1000.);
#6542=VECTOR('',#39794,1000.);
#6543=VECTOR('',#39797,1000.);
#6544=VECTOR('',#39800,1000.);
#6545=VECTOR('',#39805,1000.);
#6546=VECTOR('',#39806,1000.);
#6547=VECTOR('',#39809,1000.);
#6548=VECTOR('',#39812,1000.);
#6549=VECTOR('',#39815,1000.);
#6550=VECTOR('',#39818,1000.);
#6551=VECTOR('',#39821,1000.);
#6552=VECTOR('',#39822,1000.);
#6553=VECTOR('',#39825,1000.);
#6554=VECTOR('',#39828,1000.);
#6555=VECTOR('',#39831,1000.);
#6556=VECTOR('',#39834,1000.);
#6557=VECTOR('',#39837,1000.);
#6558=VECTOR('',#39838,1000.);
#6559=VECTOR('',#39841,1000.);
#6560=VECTOR('',#39844,1000.);
#6561=VECTOR('',#39847,1000.);
#6562=VECTOR('',#39850,1000.);
#6563=VECTOR('',#39851,1000.);
#6564=VECTOR('',#39854,1000.);
#6565=VECTOR('',#39855,1000.);
#6566=VECTOR('',#39860,1000.);
#6567=VECTOR('',#39861,1000.);
#6568=VECTOR('',#39864,1000.);
#6569=VECTOR('',#39865,1000.);
#6570=VECTOR('',#39870,1000.);
#6571=VECTOR('',#39871,1000.);
#6572=VECTOR('',#39874,1000.);
#6573=VECTOR('',#39875,1000.);
#6574=VECTOR('',#39878,1000.);
#6575=VECTOR('',#39881,1000.);
#6576=VECTOR('',#39886,1000.);
#6577=VECTOR('',#39887,1000.);
#6578=VECTOR('',#39890,1000.);
#6579=VECTOR('',#39893,10.);
#6580=VECTOR('',#39896,1000.);
#6581=VECTOR('',#39897,1000.);
#6582=VECTOR('',#39900,1000.);
#6583=VECTOR('',#39901,1000.);
#6584=VECTOR('',#39904,1000.);
#6585=VECTOR('',#39907,1000.);
#6586=VECTOR('',#39912,1000.);
#6587=VECTOR('',#39913,1000.);
#6588=VECTOR('',#39916,1000.);
#6589=VECTOR('',#39917,1000.);
#6590=VECTOR('',#39920,1000.);
#6591=VECTOR('',#39923,1000.);
#6592=VECTOR('',#39928,1000.);
#6593=VECTOR('',#39929,1000.);
#6594=VECTOR('',#39932,1000.);
#6595=VECTOR('',#39933,1000.);
#6596=VECTOR('',#39936,1000.);
#6597=VECTOR('',#39939,1000.);
#6598=VECTOR('',#39944,1000.);
#6599=VECTOR('',#39945,1000.);
#6600=VECTOR('',#39948,1000.);
#6601=VECTOR('',#39949,1000.);
#6602=VECTOR('',#39952,1000.);
#6603=VECTOR('',#39955,1000.);
#6604=VECTOR('',#39960,1000.);
#6605=VECTOR('',#39961,1000.);
#6606=VECTOR('',#39964,1000.);
#6607=VECTOR('',#39965,1000.);
#6608=VECTOR('',#39968,1000.);
#6609=VECTOR('',#39971,1000.);
#6610=VECTOR('',#39976,1000.);
#6611=VECTOR('',#39979,1000.);
#6612=VECTOR('',#39984,1000.);
#6613=VECTOR('',#39985,1000.);
#6614=VECTOR('',#39988,1000.);
#6615=VECTOR('',#39991,1000.);
#6616=VECTOR('',#39994,1000.);
#6617=VECTOR('',#39997,1000.);
#6618=VECTOR('',#40000,1000.);
#6619=VECTOR('',#40003,1000.);
#6620=VECTOR('',#40008,1000.);
#6621=VECTOR('',#40009,1000.);
#6622=VECTOR('',#40012,1000.);
#6623=VECTOR('',#40015,1000.);
#6624=VECTOR('',#40018,1000.);
#6625=VECTOR('',#40021,1000.);
#6626=VECTOR('',#40024,1000.);
#6627=VECTOR('',#40027,1000.);
#6628=VECTOR('',#40032,1000.);
#6629=VECTOR('',#40033,1000.);
#6630=VECTOR('',#40036,1000.);
#6631=VECTOR('',#40039,1000.);
#6632=VECTOR('',#40042,1000.);
#6633=VECTOR('',#40045,1000.);
#6634=VECTOR('',#40048,1000.);
#6635=VECTOR('',#40049,1000.);
#6636=VECTOR('',#40052,1000.);
#6637=VECTOR('',#40055,1000.);
#6638=VECTOR('',#40058,1000.);
#6639=VECTOR('',#40061,1000.);
#6640=VECTOR('',#40064,1000.);
#6641=VECTOR('',#40067,1000.);
#6642=VECTOR('',#40072,1000.);
#6643=VECTOR('',#40073,1000.);
#6644=VECTOR('',#40076,1000.);
#6645=VECTOR('',#40079,1000.);
#6646=VECTOR('',#40082,1000.);
#6647=VECTOR('',#40085,1000.);
#6648=VECTOR('',#40088,1000.);
#6649=VECTOR('',#40091,1000.);
#6650=VECTOR('',#40096,1000.);
#6651=VECTOR('',#40097,1000.);
#6652=VECTOR('',#40100,1000.);
#6653=VECTOR('',#40103,1000.);
#6654=VECTOR('',#40106,1000.);
#6655=VECTOR('',#40109,1000.);
#6656=VECTOR('',#40112,1000.);
#6657=VECTOR('',#40115,1000.);
#6658=VECTOR('',#40120,1000.);
#6659=VECTOR('',#40123,1000.);
#6660=VECTOR('',#40128,1000.);
#6661=VECTOR('',#40129,1000.);
#6662=VECTOR('',#40132,1000.);
#6663=VECTOR('',#40135,1000.);
#6664=VECTOR('',#40138,1000.);
#6665=VECTOR('',#40141,1000.);
#6666=VECTOR('',#40144,1000.);
#6667=VECTOR('',#40147,1000.);
#6668=VECTOR('',#40152,1000.);
#6669=VECTOR('',#40153,1000.);
#6670=VECTOR('',#40156,1000.);
#6671=VECTOR('',#40159,1000.);
#6672=VECTOR('',#40162,1000.);
#6673=VECTOR('',#40165,1000.);
#6674=VECTOR('',#40168,1000.);
#6675=VECTOR('',#40171,1000.);
#6676=VECTOR('',#40176,1000.);
#6677=VECTOR('',#40177,1000.);
#6678=VECTOR('',#40180,1000.);
#6679=VECTOR('',#40183,1000.);
#6680=VECTOR('',#40186,1000.);
#6681=VECTOR('',#40189,1000.);
#6682=VECTOR('',#40192,1000.);
#6683=VECTOR('',#40193,1000.);
#6684=VECTOR('',#40196,1000.);
#6685=VECTOR('',#40199,1000.);
#6686=VECTOR('',#40202,1000.);
#6687=VECTOR('',#40205,1000.);
#6688=VECTOR('',#40208,1000.);
#6689=VECTOR('',#40211,1000.);
#6690=VECTOR('',#40216,1000.);
#6691=VECTOR('',#40217,1000.);
#6692=VECTOR('',#40220,1000.);
#6693=VECTOR('',#40223,1000.);
#6694=VECTOR('',#40226,1000.);
#6695=VECTOR('',#40229,1000.);
#6696=VECTOR('',#40232,1000.);
#6697=VECTOR('',#40235,1000.);
#6698=VECTOR('',#40240,1000.);
#6699=VECTOR('',#40243,1000.);
#6700=VECTOR('',#40248,1000.);
#6701=VECTOR('',#40249,1000.);
#6702=VECTOR('',#40252,1000.);
#6703=VECTOR('',#40255,1000.);
#6704=VECTOR('',#40258,1000.);
#6705=VECTOR('',#40261,1000.);
#6706=VECTOR('',#40264,1000.);
#6707=VECTOR('',#40267,1000.);
#6708=VECTOR('',#40272,1000.);
#6709=VECTOR('',#40273,1000.);
#6710=VECTOR('',#40276,1000.);
#6711=VECTOR('',#40279,1000.);
#6712=VECTOR('',#40282,1000.);
#6713=VECTOR('',#40285,1000.);
#6714=VECTOR('',#40288,1000.);
#6715=VECTOR('',#40291,1000.);
#6716=VECTOR('',#40296,1000.);
#6717=VECTOR('',#40299,10.);
#6718=VECTOR('',#40302,1000.);
#6719=VECTOR('',#40303,1000.);
#6720=VECTOR('',#40306,1000.);
#6721=VECTOR('',#40309,1000.);
#6722=VECTOR('',#40312,1000.);
#6723=VECTOR('',#40315,1000.);
#6724=VECTOR('',#40318,1000.);
#6725=VECTOR('',#40321,1000.);
#6726=VECTOR('',#40326,1000.);
#6727=VECTOR('',#40327,1000.);
#6728=VECTOR('',#40330,1000.);
#6729=VECTOR('',#40333,1000.);
#6730=VECTOR('',#40336,1000.);
#6731=VECTOR('',#40339,1000.);
#6732=VECTOR('',#40342,1000.);
#6733=VECTOR('',#40345,1000.);
#6734=VECTOR('',#40350,1000.);
#6735=VECTOR('',#40351,1000.);
#6736=VECTOR('',#40354,1000.);
#6737=VECTOR('',#40357,1000.);
#6738=VECTOR('',#40360,1000.);
#6739=VECTOR('',#40363,1000.);
#6740=VECTOR('',#40366,1000.);
#6741=VECTOR('',#40369,1000.);
#6742=VECTOR('',#40374,1000.);
#6743=VECTOR('',#40375,1000.);
#6744=VECTOR('',#40378,1000.);
#6745=VECTOR('',#40383,1000.);
#6746=VECTOR('',#40384,1000.);
#6747=VECTOR('',#40389,1000.);
#6748=VECTOR('',#40390,1000.);
#6749=VECTOR('',#40393,1000.);
#6750=VECTOR('',#40394,1000.);
#6751=VECTOR('',#40397,1000.);
#6752=VECTOR('',#40398,1000.);
#6753=VECTOR('',#40401,1000.);
#6754=VECTOR('',#40404,1000.);
#6755=VECTOR('',#40409,1000.);
#6756=VECTOR('',#40414,1000.);
#6757=VECTOR('',#40417,1000.);
#6758=VECTOR('',#40422,1000.);
#6759=VECTOR('',#40425,1000.);
#6760=VECTOR('',#40430,1000.);
#6761=VECTOR('',#40433,1000.);
#6762=VECTOR('',#40438,1000.);
#6763=VECTOR('',#40441,1000.);
#6764=VECTOR('',#40446,1000.);
#6765=VECTOR('',#40449,1000.);
#6766=VECTOR('',#40454,1000.);
#6767=VECTOR('',#40457,1000.);
#6768=VECTOR('',#40462,1000.);
#6769=VECTOR('',#40463,1000.);
#6770=VECTOR('',#40466,1000.);
#6771=VECTOR('',#40469,1000.);
#6772=VECTOR('',#40472,1000.);
#6773=VECTOR('',#40475,1000.);
#6774=VECTOR('',#40478,1000.);
#6775=VECTOR('',#40481,1000.);
#6776=VECTOR('',#40486,1000.);
#6777=VECTOR('',#40487,1000.);
#6778=VECTOR('',#40490,1000.);
#6779=VECTOR('',#40493,1000.);
#6780=VECTOR('',#40496,1000.);
#6781=VECTOR('',#40499,1000.);
#6782=VECTOR('',#40502,1000.);
#6783=VECTOR('',#40505,1000.);
#6784=VECTOR('',#40510,1000.);
#6785=VECTOR('',#40511,1000.);
#6786=VECTOR('',#40514,1000.);
#6787=VECTOR('',#40517,1000.);
#6788=VECTOR('',#40520,1000.);
#6789=VECTOR('',#40523,1000.);
#6790=VECTOR('',#40526,1000.);
#6791=VECTOR('',#40527,1000.);
#6792=VECTOR('',#40530,1000.);
#6793=VECTOR('',#40533,1000.);
#6794=VECTOR('',#40536,1000.);
#6795=VECTOR('',#40539,1000.);
#6796=VECTOR('',#40542,1000.);
#6797=VECTOR('',#40545,1000.);
#6798=VECTOR('',#40550,1000.);
#6799=VECTOR('',#40551,1000.);
#6800=VECTOR('',#40554,1000.);
#6801=VECTOR('',#40557,1000.);
#6802=VECTOR('',#40560,1000.);
#6803=VECTOR('',#40563,1000.);
#6804=VECTOR('',#40566,1000.);
#6805=VECTOR('',#40569,1000.);
#6806=VECTOR('',#40574,1000.);
#6807=VECTOR('',#40575,1000.);
#6808=VECTOR('',#40578,1000.);
#6809=VECTOR('',#40581,1000.);
#6810=VECTOR('',#40584,1000.);
#6811=VECTOR('',#40587,1000.);
#6812=VECTOR('',#40590,1000.);
#6813=VECTOR('',#40593,1000.);
#6814=VECTOR('',#40598,1000.);
#6815=VECTOR('',#40601,1000.);
#6816=VECTOR('',#40606,1000.);
#6817=VECTOR('',#40607,1000.);
#6818=VECTOR('',#40610,1000.);
#6819=VECTOR('',#40613,1000.);
#6820=VECTOR('',#40616,1000.);
#6821=VECTOR('',#40619,1000.);
#6822=VECTOR('',#40622,1000.);
#6823=VECTOR('',#40625,1000.);
#6824=VECTOR('',#40630,1000.);
#6825=VECTOR('',#40631,1000.);
#6826=VECTOR('',#40634,1000.);
#6827=VECTOR('',#40637,1000.);
#6828=VECTOR('',#40640,1000.);
#6829=VECTOR('',#40643,1000.);
#6830=VECTOR('',#40646,1000.);
#6831=VECTOR('',#40649,1000.);
#6832=VECTOR('',#40654,1000.);
#6833=VECTOR('',#40655,1000.);
#6834=VECTOR('',#40658,1000.);
#6835=VECTOR('',#40661,1000.);
#6836=VECTOR('',#40664,1000.);
#6837=VECTOR('',#40667,1000.);
#6838=VECTOR('',#40670,1000.);
#6839=VECTOR('',#40671,1000.);
#6840=VECTOR('',#40674,1000.);
#6841=VECTOR('',#40677,1000.);
#6842=VECTOR('',#40680,1000.);
#6843=VECTOR('',#40683,1000.);
#6844=VECTOR('',#40686,1000.);
#6845=VECTOR('',#40689,1000.);
#6846=VECTOR('',#40694,1000.);
#6847=VECTOR('',#40695,1000.);
#6848=VECTOR('',#40698,1000.);
#6849=VECTOR('',#40701,1000.);
#6850=VECTOR('',#40704,1000.);
#6851=VECTOR('',#40707,1000.);
#6852=VECTOR('',#40710,1000.);
#6853=VECTOR('',#40713,1000.);
#6854=VECTOR('',#40718,1000.);
#6855=VECTOR('',#40721,1000.);
#6856=VECTOR('',#40726,1000.);
#6857=VECTOR('',#40727,1000.);
#6858=VECTOR('',#40730,1000.);
#6859=VECTOR('',#40733,1000.);
#6860=VECTOR('',#40736,1000.);
#6861=VECTOR('',#40739,1000.);
#6862=VECTOR('',#40742,1000.);
#6863=VECTOR('',#40745,1000.);
#6864=VECTOR('',#40750,1000.);
#6865=VECTOR('',#40751,1000.);
#6866=VECTOR('',#40754,1000.);
#6867=VECTOR('',#40757,1000.);
#6868=VECTOR('',#40760,1000.);
#6869=VECTOR('',#40763,1000.);
#6870=VECTOR('',#40766,1000.);
#6871=VECTOR('',#40769,1000.);
#6872=VECTOR('',#40774,1000.);
#6873=VECTOR('',#40777,10.);
#6874=VECTOR('',#40780,1000.);
#6875=VECTOR('',#40781,1000.);
#6876=VECTOR('',#40784,1000.);
#6877=VECTOR('',#40787,1000.);
#6878=VECTOR('',#40790,1000.);
#6879=VECTOR('',#40793,1000.);
#6880=VECTOR('',#40796,1000.);
#6881=VECTOR('',#40799,1000.);
#6882=VECTOR('',#40804,1000.);
#6883=VECTOR('',#40805,1000.);
#6884=VECTOR('',#40808,1000.);
#6885=VECTOR('',#40811,1000.);
#6886=VECTOR('',#40814,1000.);
#6887=VECTOR('',#40817,1000.);
#6888=VECTOR('',#40820,1000.);
#6889=VECTOR('',#40823,1000.);
#6890=VECTOR('',#40828,1000.);
#6891=VECTOR('',#40829,1000.);
#6892=VECTOR('',#40832,1000.);
#6893=VECTOR('',#40835,1000.);
#6894=VECTOR('',#40838,1000.);
#6895=VECTOR('',#40841,1000.);
#6896=VECTOR('',#40844,1000.);
#6897=VECTOR('',#40847,1000.);
#6898=VECTOR('',#40852,1000.);
#6899=VECTOR('',#40853,1000.);
#6900=VECTOR('',#40856,1000.);
#6901=VECTOR('',#40861,1000.);
#6902=VECTOR('',#40862,1000.);
#6903=VECTOR('',#40867,1000.);
#6904=VECTOR('',#40868,1000.);
#6905=VECTOR('',#40871,1000.);
#6906=VECTOR('',#40872,1000.);
#6907=CONICAL_SURFACE('',#29664,45.72,1.31772358525572);
#6908=CONICAL_SURFACE('',#29666,52.324,0.0523598775598206);
#6909=CONICAL_SURFACE('',#29668,50.4825,0.0174532925199458);
#6910=CONICAL_SURFACE('',#29671,49.4931015189506,0.0174532925199445);
#6911=CONICAL_SURFACE('',#29674,49.4665,1.31772358525572);
#6912=CONICAL_SURFACE('',#31070,0.25,0.0174532925199433);
#6913=CONICAL_SURFACE('',#31074,0.25,0.0174532925199433);
#6914=CONICAL_SURFACE('',#31075,0.25,0.0174532925199433);
#6915=CONICAL_SURFACE('',#31078,0.25,0.0174532925199433);
#6916=CONICAL_SURFACE('',#31082,0.25,0.0174532925199433);
#6917=CONICAL_SURFACE('',#31083,0.25,0.0174532925199433);
#6918=CONICAL_SURFACE('',#31087,0.25,0.0174532925199433);
#6919=CONICAL_SURFACE('',#31088,0.25,0.0174532925199433);
#6920=CONICAL_SURFACE('',#31092,0.25,0.0174532925199433);
#6921=CONICAL_SURFACE('',#31093,0.25,0.0174532925199433);
#6922=CONICAL_SURFACE('',#31097,0.25,0.0174532925199433);
#6923=CONICAL_SURFACE('',#31098,0.25,0.0174532925199433);
#6924=CONICAL_SURFACE('',#31102,0.25,0.0174532925199433);
#6925=CONICAL_SURFACE('',#31103,0.25,0.0174532925199433);
#6926=CONICAL_SURFACE('',#31105,0.25,0.0174532925199433);
#6927=CONICAL_SURFACE('',#31107,0.25,0.0174532925199433);
#6928=CONICAL_SURFACE('',#31109,0.25,0.0174532925199433);
#6929=CONICAL_SURFACE('',#31110,0.25,0.0174532925199433);
#6930=CONICAL_SURFACE('',#31112,0.25,0.0174532925199433);
#6931=CONICAL_SURFACE('',#31114,0.25,0.0174532925199433);
#6932=CONICAL_SURFACE('',#31116,0.25,0.0174532925199433);
#6933=CONICAL_SURFACE('',#31118,0.25,0.0174532925199433);
#6934=CONICAL_SURFACE('',#31120,0.25,0.0174532925199433);
#6935=CONICAL_SURFACE('',#31122,0.25,0.0174532925199433);
#6936=CONICAL_SURFACE('',#31124,0.25,0.0174532925199433);
#6937=CONICAL_SURFACE('',#31127,0.25,0.0174532925199433);
#6938=CONICAL_SURFACE('',#31129,0.25,0.0174532925199433);
#6939=CONICAL_SURFACE('',#31131,0.25,0.0174532925199433);
#6940=CONICAL_SURFACE('',#31133,0.25,0.0174532925199433);
#6941=CONICAL_SURFACE('',#31135,0.25,0.0174532925199433);
#6942=CONICAL_SURFACE('',#31137,0.25,0.0174532925199433);
#6943=CONICAL_SURFACE('',#31139,0.25,0.0174532925199433);
#6944=CONICAL_SURFACE('',#31141,0.25,0.0174532925199433);
#6945=CONICAL_SURFACE('',#31143,0.25,0.0174532925199433);
#6946=CONICAL_SURFACE('',#31145,0.25,0.0174532925199433);
#6947=CONICAL_SURFACE('',#31147,0.25,0.0174532925199433);
#6948=CONICAL_SURFACE('',#31149,0.25,0.0174532925199433);
#6949=CONICAL_SURFACE('',#31151,0.25,0.0174532925199433);
#6950=CONICAL_SURFACE('',#31153,0.25,0.0174532925199433);
#6951=CONICAL_SURFACE('',#31155,0.25,0.0174532925199433);
#6952=CONICAL_SURFACE('',#31157,0.25,0.0174532925199433);
#6953=CONICAL_SURFACE('',#31159,0.25,0.0174532925199433);
#6954=CONICAL_SURFACE('',#31160,0.25,0.0174532925199433);
#6955=CONICAL_SURFACE('',#31162,0.25,0.0174532925199433);
#6956=CONICAL_SURFACE('',#31164,0.25,0.0174532925199433);
#6957=CONICAL_SURFACE('',#31166,0.25,0.0174532925199433);
#6958=CONICAL_SURFACE('',#31168,0.25,0.0174532925199433);
#6959=CONICAL_SURFACE('',#31170,0.25,0.0174532925199433);
#6960=CONICAL_SURFACE('',#31172,0.25,0.0174532925199433);
#6961=CONICAL_SURFACE('',#31174,0.25,0.0174532925199433);
#6962=CONICAL_SURFACE('',#31177,0.25,0.0174532925199433);
#6963=CONICAL_SURFACE('',#31179,0.25,0.0174532925199433);
#6964=CONICAL_SURFACE('',#31181,0.25,0.0174532925199433);
#6965=CONICAL_SURFACE('',#31183,0.25,0.0174532925199433);
#6966=CONICAL_SURFACE('',#31185,0.25,0.0174532925199433);
#6967=CONICAL_SURFACE('',#31187,0.25,0.0174532925199433);
#6968=CONICAL_SURFACE('',#31189,0.25,0.0174532925199433);
#6969=CONICAL_SURFACE('',#31191,0.25,0.0174532925199433);
#6970=CONICAL_SURFACE('',#31193,0.25,0.0174532925199433);
#6971=CONICAL_SURFACE('',#31195,0.25,0.0174532925199433);
#6972=CONICAL_SURFACE('',#31197,0.25,0.0174532925199433);
#6973=CONICAL_SURFACE('',#31199,0.25,0.0174532925199433);
#6974=CONICAL_SURFACE('',#31201,0.25,0.0174532925199433);
#6975=CONICAL_SURFACE('',#31202,0.25,0.0174532925199433);
#6976=CONICAL_SURFACE('',#31204,0.25,0.0174532925199433);
#6977=CONICAL_SURFACE('',#31206,0.25,0.0174532925199433);
#6978=CONICAL_SURFACE('',#31208,0.25,0.0174532925199433);
#6979=CONICAL_SURFACE('',#31210,0.25,0.0174532925199433);
#6980=CONICAL_SURFACE('',#31212,0.25,0.0174532925199433);
#6981=CONICAL_SURFACE('',#31214,0.25,0.0174532925199433);
#6982=CONICAL_SURFACE('',#31216,0.25,0.0174532925199433);
#6983=CONICAL_SURFACE('',#31218,0.25,0.0174532925199433);
#6984=CONICAL_SURFACE('',#31220,0.25,0.0174532925199433);
#6985=CONICAL_SURFACE('',#31222,0.25,0.0174532925199433);
#6986=CONICAL_SURFACE('',#31224,0.25,0.0174532925199433);
#6987=CONICAL_SURFACE('',#31226,0.25,0.0174532925199433);
#6988=CONICAL_SURFACE('',#31228,0.25,0.0174532925199433);
#6989=CONICAL_SURFACE('',#31230,0.25,0.0174532925199433);
#6990=CONICAL_SURFACE('',#31232,0.25,0.0174532925199433);
#6991=CONICAL_SURFACE('',#31234,0.25,0.0174532925199433);
#6992=CONICAL_SURFACE('',#31237,0.25,0.0174532925199433);
#6993=CONICAL_SURFACE('',#31239,0.25,0.0174532925199433);
#6994=CONICAL_SURFACE('',#31241,0.25,0.0174532925199433);
#6995=CONICAL_SURFACE('',#31243,0.25,0.0174532925199433);
#6996=CONICAL_SURFACE('',#31245,0.25,0.0174532925199433);
#6997=CONICAL_SURFACE('',#31247,0.25,0.0174532925199433);
#6998=CONICAL_SURFACE('',#31249,0.25,0.0174532925199433);
#6999=CONICAL_SURFACE('',#31250,43.18,0.0174532925199433);
#7000=CONICAL_SURFACE('',#31251,43.18,0.0174532925199433);
#7001=CONICAL_SURFACE('',#31253,43.18,0.0174532925199433);
#7002=CONICAL_SURFACE('',#31254,43.18,0.0174532925199433);
#7003=CONICAL_SURFACE('',#31255,43.18,0.0174532925199433);
#7004=CONICAL_SURFACE('',#31259,0.25,0.0174532925199433);
#7005=CONICAL_SURFACE('',#31260,0.25,0.0174532925199433);
#7006=CONICAL_SURFACE('',#31261,0.25,0.0174532925199433);
#7007=CONICAL_SURFACE('',#31263,0.25,0.0174532925199433);
#7008=CONICAL_SURFACE('',#31265,0.25,0.0174532925199433);
#7009=CONICAL_SURFACE('',#31266,0.25,0.0174532925199433);
#7010=CONICAL_SURFACE('',#31268,0.25,0.0174532925199433);
#7011=CONICAL_SURFACE('',#31269,0.25,0.0174532925199433);
#7012=CONICAL_SURFACE('',#31271,0.25,0.0174532925199433);
#7013=CONICAL_SURFACE('',#31272,0.25,0.0174532925199433);
#7014=CONICAL_SURFACE('',#31274,0.25,0.0174532925199433);
#7015=CONICAL_SURFACE('',#31275,0.25,0.0174532925199433);
#7016=CONICAL_SURFACE('',#31277,0.25,0.0174532925199433);
#7017=CONICAL_SURFACE('',#31278,0.25,0.0174532925199433);
#7018=CONICAL_SURFACE('',#31280,0.25,0.0174532925199433);
#7019=CONICAL_SURFACE('',#31282,0.25,0.0174532925199433);
#7020=CONICAL_SURFACE('',#31284,0.25,0.0174532925199433);
#7021=CONICAL_SURFACE('',#31285,0.25,0.0174532925199433);
#7022=CONICAL_SURFACE('',#31287,0.25,0.0174532925199433);
#7023=CONICAL_SURFACE('',#31289,0.25,0.0174532925199433);
#7024=CONICAL_SURFACE('',#31291,0.25,0.0174532925199433);
#7025=CONICAL_SURFACE('',#31293,0.25,0.0174532925199433);
#7026=CONICAL_SURFACE('',#31295,0.25,0.0174532925199433);
#7027=CONICAL_SURFACE('',#31297,0.25,0.0174532925199433);
#7028=CONICAL_SURFACE('',#31299,0.25,0.0174532925199433);
#7029=CONICAL_SURFACE('',#31302,0.25,0.0174532925199433);
#7030=CONICAL_SURFACE('',#31304,0.25,0.0174532925199433);
#7031=CONICAL_SURFACE('',#31306,0.25,0.0174532925199433);
#7032=CONICAL_SURFACE('',#31308,0.25,0.0174532925199433);
#7033=CONICAL_SURFACE('',#31310,0.25,0.0174532925199433);
#7034=CONICAL_SURFACE('',#31312,0.25,0.0174532925199433);
#7035=CONICAL_SURFACE('',#31314,0.25,0.0174532925199433);
#7036=CONICAL_SURFACE('',#31316,0.25,0.0174532925199433);
#7037=CONICAL_SURFACE('',#31318,0.25,0.0174532925199433);
#7038=CONICAL_SURFACE('',#31320,0.25,0.0174532925199433);
#7039=CONICAL_SURFACE('',#31322,0.25,0.0174532925199433);
#7040=CONICAL_SURFACE('',#31324,0.25,0.0174532925199433);
#7041=CONICAL_SURFACE('',#31326,0.25,0.0174532925199433);
#7042=CONICAL_SURFACE('',#31328,0.25,0.0174532925199433);
#7043=CONICAL_SURFACE('',#31330,0.25,0.0174532925199433);
#7044=CONICAL_SURFACE('',#31332,0.25,0.0174532925199433);
#7045=CONICAL_SURFACE('',#31334,0.25,0.0174532925199433);
#7046=CONICAL_SURFACE('',#31335,0.25,0.0174532925199433);
#7047=CONICAL_SURFACE('',#31337,0.25,0.0174532925199433);
#7048=CONICAL_SURFACE('',#31339,0.25,0.0174532925199433);
#7049=CONICAL_SURFACE('',#31341,0.25,0.0174532925199433);
#7050=CONICAL_SURFACE('',#31343,0.25,0.0174532925199433);
#7051=CONICAL_SURFACE('',#31345,0.25,0.0174532925199433);
#7052=CONICAL_SURFACE('',#31347,0.25,0.0174532925199433);
#7053=CONICAL_SURFACE('',#31349,0.25,0.0174532925199433);
#7054=CONICAL_SURFACE('',#31352,0.25,0.0174532925199433);
#7055=CONICAL_SURFACE('',#31354,0.25,0.0174532925199433);
#7056=CONICAL_SURFACE('',#31356,0.25,0.0174532925199433);
#7057=CONICAL_SURFACE('',#31358,0.25,0.0174532925199433);
#7058=CONICAL_SURFACE('',#31360,0.25,0.0174532925199433);
#7059=CONICAL_SURFACE('',#31362,0.25,0.0174532925199433);
#7060=CONICAL_SURFACE('',#31364,0.25,0.0174532925199433);
#7061=CONICAL_SURFACE('',#31366,0.25,0.0174532925199433);
#7062=CONICAL_SURFACE('',#31368,0.25,0.0174532925199433);
#7063=CONICAL_SURFACE('',#31370,0.25,0.0174532925199433);
#7064=CONICAL_SURFACE('',#31372,0.25,0.0174532925199433);
#7065=CONICAL_SURFACE('',#31374,0.25,0.0174532925199433);
#7066=CONICAL_SURFACE('',#31376,0.25,0.0174532925199433);
#7067=CONICAL_SURFACE('',#31377,0.25,0.0174532925199433);
#7068=CONICAL_SURFACE('',#31379,0.25,0.0174532925199433);
#7069=CONICAL_SURFACE('',#31381,0.25,0.0174532925199433);
#7070=CONICAL_SURFACE('',#31383,0.25,0.0174532925199433);
#7071=CONICAL_SURFACE('',#31385,0.25,0.0174532925199433);
#7072=CONICAL_SURFACE('',#31387,0.25,0.0174532925199433);
#7073=CONICAL_SURFACE('',#31389,0.25,0.0174532925199433);
#7074=CONICAL_SURFACE('',#31391,0.25,0.0174532925199433);
#7075=CONICAL_SURFACE('',#31393,0.25,0.0174532925199433);
#7076=CONICAL_SURFACE('',#31395,0.25,0.0174532925199433);
#7077=CONICAL_SURFACE('',#31397,0.25,0.0174532925199433);
#7078=CONICAL_SURFACE('',#31399,0.25,0.0174532925199433);
#7079=CONICAL_SURFACE('',#31401,0.25,0.0174532925199433);
#7080=CONICAL_SURFACE('',#31403,0.25,0.0174532925199433);
#7081=CONICAL_SURFACE('',#31405,0.25,0.0174532925199433);
#7082=CONICAL_SURFACE('',#31407,0.25,0.0174532925199433);
#7083=CONICAL_SURFACE('',#31409,0.25,0.0174532925199433);
#7084=CONICAL_SURFACE('',#31412,0.25,0.0174532925199433);
#7085=CONICAL_SURFACE('',#31414,0.25,0.0174532925199433);
#7086=CONICAL_SURFACE('',#31416,0.25,0.0174532925199433);
#7087=CONICAL_SURFACE('',#31418,0.25,0.0174532925199433);
#7088=CONICAL_SURFACE('',#31420,0.25,0.0174532925199433);
#7089=CONICAL_SURFACE('',#31422,0.25,0.0174532925199433);
#7090=CONICAL_SURFACE('',#31424,0.25,0.0174532925199433);
#7091=CONICAL_SURFACE('',#31425,43.18,0.0174532925199433);
#7092=CONICAL_SURFACE('',#31426,43.18,0.0174532925199433);
#7093=CONICAL_SURFACE('',#31428,43.18,0.0174532925199433);
#7094=CONICAL_SURFACE('',#31429,43.18,0.0174532925199433);
#7095=CONICAL_SURFACE('',#31433,0.25,0.0174532925199433);
#7096=CONICAL_SURFACE('',#31434,0.25,0.0174532925199433);
#7097=CONICAL_SURFACE('',#31437,0.25,0.0174532925199433);
#7098=CONICAL_SURFACE('',#31441,0.25,0.0174532925199433);
#7099=CONICAL_SURFACE('',#31442,0.25,0.0174532925199433);
#7100=CONICAL_SURFACE('',#31446,0.25,0.0174532925199433);
#7101=CONICAL_SURFACE('',#31447,0.25,0.0174532925199433);
#7102=CONICAL_SURFACE('',#31451,0.25,0.0174532925199433);
#7103=CONICAL_SURFACE('',#31452,0.25,0.0174532925199433);
#7104=CONICAL_SURFACE('',#31456,0.25,0.0174532925199433);
#7105=CONICAL_SURFACE('',#31457,0.25,0.0174532925199433);
#7106=CONICAL_SURFACE('',#31461,0.25,0.0174532925199433);
#7107=CONICAL_SURFACE('',#31462,0.25,0.0174532925199433);
#7108=CONICAL_SURFACE('',#31465,0.25,0.0174532925199433);
#7109=CONICAL_SURFACE('',#31467,0.249999999999999,0.0174532925199433);
#7110=CONICAL_SURFACE('',#31469,0.25,0.0174532925199433);
#7111=CONICAL_SURFACE('',#31471,0.25,0.0174532925199433);
#7112=CONICAL_SURFACE('',#31473,0.249999999999999,0.0174532925199433);
#7113=CONICAL_SURFACE('',#31475,0.25,0.0174532925199433);
#7114=CONICAL_SURFACE('',#31477,0.25,0.0174532925199433);
#7115=CONICAL_SURFACE('',#31479,0.25,0.0174532925199433);
#7116=CONICAL_SURFACE('',#31481,0.25,0.0174532925199433);
#7117=CONICAL_SURFACE('',#31484,0.25,0.0174532925199433);
#7118=CONICAL_SURFACE('',#31486,0.25,0.0174532925199433);
#7119=CONICAL_SURFACE('',#31488,0.249999999999999,0.0174532925199433);
#7120=CONICAL_SURFACE('',#31490,0.25,0.0174532925199433);
#7121=CONICAL_SURFACE('',#31492,0.25,0.0174532925199433);
#7122=CONICAL_SURFACE('',#31494,0.249999999999999,0.0174532925199433);
#7123=CONICAL_SURFACE('',#31496,0.249999999999999,0.0174532925199433);
#7124=CONICAL_SURFACE('',#31498,0.25,0.0174532925199433);
#7125=CONICAL_SURFACE('',#31500,0.25,0.0174532925199433);
#7126=CONICAL_SURFACE('',#31502,0.25,0.0174532925199433);
#7127=CONICAL_SURFACE('',#31504,0.25,0.0174532925199433);
#7128=CONICAL_SURFACE('',#31506,0.25,0.0174532925199433);
#7129=CONICAL_SURFACE('',#31508,0.25,0.0174532925199433);
#7130=CONICAL_SURFACE('',#31510,0.25,0.0174532925199433);
#7131=CONICAL_SURFACE('',#31513,0.25,0.0174532925199433);
#7132=CONICAL_SURFACE('',#31515,0.25,0.0174532925199433);
#7133=CONICAL_SURFACE('',#31517,0.25,0.0174532925199433);
#7134=CONICAL_SURFACE('',#31519,0.25,0.0174532925199433);
#7135=CONICAL_SURFACE('',#31521,0.25,0.0174532925199433);
#7136=CONICAL_SURFACE('',#31523,0.25,0.0174532925199433);
#7137=CONICAL_SURFACE('',#31525,0.25,0.0174532925199433);
#7138=CONICAL_SURFACE('',#31527,0.25,0.0174532925199433);
#7139=CONICAL_SURFACE('',#31529,0.25,0.0174532925199433);
#7140=CONICAL_SURFACE('',#31532,0.25,0.0174532925199433);
#7141=CONICAL_SURFACE('',#31534,0.25,0.0174532925199433);
#7142=CONICAL_SURFACE('',#31536,0.25,0.0174532925199433);
#7143=CONICAL_SURFACE('',#31538,0.25,0.0174532925199433);
#7144=CONICAL_SURFACE('',#31540,0.25,0.0174532925199433);
#7145=CONICAL_SURFACE('',#31542,0.25,0.0174532925199433);
#7146=CONICAL_SURFACE('',#31544,0.25,0.0174532925199433);
#7147=CONICAL_SURFACE('',#31546,0.25,0.0174532925199433);
#7148=CONICAL_SURFACE('',#31548,0.25,0.0174532925199433);
#7149=CONICAL_SURFACE('',#31550,0.25,0.0174532925199433);
#7150=CONICAL_SURFACE('',#31553,0.25,0.0174532925199433);
#7151=CONICAL_SURFACE('',#31555,0.25,0.0174532925199433);
#7152=CONICAL_SURFACE('',#31557,0.25,0.0174532925199433);
#7153=CONICAL_SURFACE('',#31559,0.25,0.0174532925199433);
#7154=CONICAL_SURFACE('',#31561,0.25,0.0174532925199433);
#7155=CONICAL_SURFACE('',#31563,0.25,0.0174532925199433);
#7156=CONICAL_SURFACE('',#31565,0.25,0.0174532925199433);
#7157=CONICAL_SURFACE('',#31567,0.25,0.0174532925199433);
#7158=CONICAL_SURFACE('',#31569,0.25,0.0174532925199433);
#7159=CONICAL_SURFACE('',#31571,0.25,0.0174532925199433);
#7160=CONICAL_SURFACE('',#31573,0.25,0.0174532925199433);
#7161=CONICAL_SURFACE('',#31575,0.25,0.0174532925199433);
#7162=CONICAL_SURFACE('',#31577,0.25,0.0174532925199433);
#7163=CONICAL_SURFACE('',#31579,0.25,0.0174532925199433);
#7164=CONICAL_SURFACE('',#31581,0.25,0.0174532925199433);
#7165=CONICAL_SURFACE('',#31583,0.25,0.0174532925199433);
#7166=CONICAL_SURFACE('',#31585,0.25,0.0174532925199433);
#7167=CONICAL_SURFACE('',#31587,0.25,0.0174532925199433);
#7168=CONICAL_SURFACE('',#31590,0.25,0.0174532925199433);
#7169=CONICAL_SURFACE('',#31592,0.25,0.0174532925199433);
#7170=CONICAL_SURFACE('',#31595,0.25,0.0174532925199433);
#7171=CONICAL_SURFACE('',#31598,0.25,0.0174532925199433);
#7172=CONICAL_SURFACE('',#31600,43.18,0.0174532925199433);
#7173=CONICAL_SURFACE('',#31602,43.18,0.0174532925199433);
#7174=CONICAL_SURFACE('',#31603,43.18,0.0174532925199433);
#7175=CONICAL_SURFACE('',#31604,43.18,0.0174532925199433);
#7176=CONICAL_SURFACE('',#31605,0.25,0.0174532925199433);
#7177=CONICAL_SURFACE('',#31606,0.25,0.0174532925199433);
#7178=CONICAL_SURFACE('',#31607,0.25,0.0174532925199433);
#7179=CONICAL_SURFACE('',#31609,0.25,0.0174532925199433);
#7180=CONICAL_SURFACE('',#31611,0.25,0.0174532925199433);
#7181=CONICAL_SURFACE('',#31612,0.25,0.0174532925199433);
#7182=CONICAL_SURFACE('',#31614,0.25,0.0174532925199433);
#7183=CONICAL_SURFACE('',#31615,0.25,0.0174532925199433);
#7184=CONICAL_SURFACE('',#31617,0.25,0.0174532925199433);
#7185=CONICAL_SURFACE('',#31618,0.25,0.0174532925199433);
#7186=CONICAL_SURFACE('',#31620,0.25,0.0174532925199433);
#7187=CONICAL_SURFACE('',#31621,0.25,0.0174532925199433);
#7188=CONICAL_SURFACE('',#31623,0.25,0.0174532925199433);
#7189=CONICAL_SURFACE('',#31624,0.25,0.0174532925199433);
#7190=CONICAL_SURFACE('',#31626,0.25,0.0174532925199433);
#7191=CONICAL_SURFACE('',#31628,0.25,0.0174532925199433);
#7192=CONICAL_SURFACE('',#31630,0.25,0.0174532925199433);
#7193=CONICAL_SURFACE('',#31631,0.249999999999999,0.0174532925199433);
#7194=CONICAL_SURFACE('',#31633,0.25,0.0174532925199433);
#7195=CONICAL_SURFACE('',#31635,0.25,0.0174532925199433);
#7196=CONICAL_SURFACE('',#31637,0.249999999999999,0.0174532925199433);
#7197=CONICAL_SURFACE('',#31639,0.25,0.0174532925199433);
#7198=CONICAL_SURFACE('',#31641,0.25,0.0174532925199433);
#7199=CONICAL_SURFACE('',#31643,0.25,0.0174532925199433);
#7200=CONICAL_SURFACE('',#31645,0.25,0.0174532925199433);
#7201=CONICAL_SURFACE('',#31648,0.25,0.0174532925199433);
#7202=CONICAL_SURFACE('',#31650,0.25,0.0174532925199433);
#7203=CONICAL_SURFACE('',#31652,0.249999999999999,0.0174532925199433);
#7204=CONICAL_SURFACE('',#31654,0.25,0.0174532925199433);
#7205=CONICAL_SURFACE('',#31656,0.25,0.0174532925199433);
#7206=CONICAL_SURFACE('',#31658,0.249999999999999,0.0174532925199433);
#7207=CONICAL_SURFACE('',#31660,0.249999999999999,0.0174532925199433);
#7208=CONICAL_SURFACE('',#31662,0.25,0.0174532925199433);
#7209=CONICAL_SURFACE('',#31664,0.25,0.0174532925199433);
#7210=CONICAL_SURFACE('',#31666,0.25,0.0174532925199433);
#7211=CONICAL_SURFACE('',#31668,0.25,0.0174532925199433);
#7212=CONICAL_SURFACE('',#31670,0.25,0.0174532925199433);
#7213=CONICAL_SURFACE('',#31672,0.25,0.0174532925199433);
#7214=CONICAL_SURFACE('',#31674,0.25,0.0174532925199433);
#7215=CONICAL_SURFACE('',#31676,0.25,0.0174532925199433);
#7216=CONICAL_SURFACE('',#31678,0.25,0.0174532925199433);
#7217=CONICAL_SURFACE('',#31680,0.25,0.0174532925199433);
#7218=CONICAL_SURFACE('',#31681,0.25,0.0174532925199433);
#7219=CONICAL_SURFACE('',#31683,0.25,0.0174532925199433);
#7220=CONICAL_SURFACE('',#31685,0.25,0.0174532925199433);
#7221=CONICAL_SURFACE('',#31687,0.25,0.0174532925199433);
#7222=CONICAL_SURFACE('',#31689,0.25,0.0174532925199433);
#7223=CONICAL_SURFACE('',#31691,0.25,0.0174532925199433);
#7224=CONICAL_SURFACE('',#31693,0.25,0.0174532925199433);
#7225=CONICAL_SURFACE('',#31695,0.25,0.0174532925199433);
#7226=CONICAL_SURFACE('',#31698,0.25,0.0174532925199433);
#7227=CONICAL_SURFACE('',#31700,0.25,0.0174532925199433);
#7228=CONICAL_SURFACE('',#31702,0.25,0.0174532925199433);
#7229=CONICAL_SURFACE('',#31704,0.25,0.0174532925199433);
#7230=CONICAL_SURFACE('',#31706,0.25,0.0174532925199433);
#7231=CONICAL_SURFACE('',#31708,0.25,0.0174532925199433);
#7232=CONICAL_SURFACE('',#31710,0.25,0.0174532925199433);
#7233=CONICAL_SURFACE('',#31712,0.25,0.0174532925199433);
#7234=CONICAL_SURFACE('',#31714,0.25,0.0174532925199433);
#7235=CONICAL_SURFACE('',#31716,0.25,0.0174532925199433);
#7236=CONICAL_SURFACE('',#31718,0.25,0.0174532925199433);
#7237=CONICAL_SURFACE('',#31720,0.25,0.0174532925199433);
#7238=CONICAL_SURFACE('',#31722,0.25,0.0174532925199433);
#7239=CONICAL_SURFACE('',#31723,0.25,0.0174532925199433);
#7240=CONICAL_SURFACE('',#31725,0.25,0.0174532925199433);
#7241=CONICAL_SURFACE('',#31727,0.25,0.0174532925199433);
#7242=CONICAL_SURFACE('',#31729,0.25,0.0174532925199433);
#7243=CONICAL_SURFACE('',#31731,0.25,0.0174532925199433);
#7244=CONICAL_SURFACE('',#31733,0.25,0.0174532925199433);
#7245=CONICAL_SURFACE('',#31735,0.25,0.0174532925199433);
#7246=CONICAL_SURFACE('',#31737,0.25,0.0174532925199433);
#7247=CONICAL_SURFACE('',#31739,0.25,0.0174532925199433);
#7248=CONICAL_SURFACE('',#31741,0.25,0.0174532925199433);
#7249=CONICAL_SURFACE('',#31743,0.25,0.0174532925199433);
#7250=CONICAL_SURFACE('',#31745,0.25,0.0174532925199433);
#7251=CONICAL_SURFACE('',#31747,0.25,0.0174532925199433);
#7252=CONICAL_SURFACE('',#31749,0.25,0.0174532925199433);
#7253=CONICAL_SURFACE('',#31751,0.25,0.0174532925199433);
#7254=CONICAL_SURFACE('',#31753,0.25,0.0174532925199433);
#7255=CONICAL_SURFACE('',#31755,0.25,0.0174532925199433);
#7256=CONICAL_SURFACE('',#31758,0.25,0.0174532925199433);
#7257=CONICAL_SURFACE('',#31760,0.25,0.0174532925199433);
#7258=CONICAL_SURFACE('',#31762,0.25,0.0174532925199433);
#7259=CONICAL_SURFACE('',#31764,0.25,0.0174532925199433);
#7260=CONICAL_SURFACE('',#31766,0.25,0.0174532925199433);
#7261=CONICAL_SURFACE('',#31768,0.25,0.0174532925199433);
#7262=CONICAL_SURFACE('',#31770,0.25,0.0174532925199433);
#7263=CONICAL_SURFACE('',#31771,43.18,0.0174532925199433);
#7264=CONICAL_SURFACE('',#31772,43.18,0.0174532925199433);
#7265=CONICAL_SURFACE('',#31774,43.18,0.0174532925199433);
#7266=CONICAL_SURFACE('',#31775,43.18,0.0174532925199433);
#7267=CONICAL_SURFACE('',#31779,0.25,0.0174532925199433);
#7268=CONICAL_SURFACE('',#31780,0.25,0.0174532925199433);
#7269=CONICAL_SURFACE('',#31783,0.25,0.0174532925199433);
#7270=CONICAL_SURFACE('',#31787,0.25,0.0174532925199433);
#7271=CONICAL_SURFACE('',#31788,0.25,0.0174532925199433);
#7272=CONICAL_SURFACE('',#31792,0.25,0.0174532925199433);
#7273=CONICAL_SURFACE('',#31793,0.25,0.0174532925199433);
#7274=CONICAL_SURFACE('',#31797,0.25,0.0174532925199433);
#7275=CONICAL_SURFACE('',#31798,0.25,0.0174532925199433);
#7276=CONICAL_SURFACE('',#31802,0.25,0.0174532925199433);
#7277=CONICAL_SURFACE('',#31803,0.25,0.0174532925199433);
#7278=CONICAL_SURFACE('',#31807,0.25,0.0174532925199433);
#7279=CONICAL_SURFACE('',#31808,0.25,0.0174532925199433);
#7280=CONICAL_SURFACE('',#31811,0.25,0.0174532925199433);
#7281=CONICAL_SURFACE('',#31813,0.25,0.0174532925199433);
#7282=CONICAL_SURFACE('',#31815,0.25,0.0174532925199433);
#7283=CONICAL_SURFACE('',#31817,0.25,0.0174532925199433);
#7284=CONICAL_SURFACE('',#31819,0.25,0.0174532925199433);
#7285=CONICAL_SURFACE('',#31821,0.25,0.0174532925199433);
#7286=CONICAL_SURFACE('',#31823,0.25,0.0174532925199433);
#7287=CONICAL_SURFACE('',#31825,0.25,0.0174532925199433);
#7288=CONICAL_SURFACE('',#31827,0.25,0.0174532925199433);
#7289=CONICAL_SURFACE('',#31830,0.25,0.0174532925199433);
#7290=CONICAL_SURFACE('',#31832,0.25,0.0174532925199433);
#7291=CONICAL_SURFACE('',#31834,0.25,0.0174532925199433);
#7292=CONICAL_SURFACE('',#31836,0.25,0.0174532925199433);
#7293=CONICAL_SURFACE('',#31838,0.25,0.0174532925199433);
#7294=CONICAL_SURFACE('',#31840,0.25,0.0174532925199433);
#7295=CONICAL_SURFACE('',#31842,0.25,0.0174532925199433);
#7296=CONICAL_SURFACE('',#31844,0.25,0.0174532925199433);
#7297=CONICAL_SURFACE('',#31846,0.25,0.0174532925199433);
#7298=CONICAL_SURFACE('',#31848,0.25,0.0174532925199433);
#7299=CONICAL_SURFACE('',#31850,0.25,0.0174532925199433);
#7300=CONICAL_SURFACE('',#31852,0.25,0.0174532925199433);
#7301=CONICAL_SURFACE('',#31854,0.25,0.0174532925199433);
#7302=CONICAL_SURFACE('',#31856,0.25,0.0174532925199433);
#7303=CONICAL_SURFACE('',#31859,0.25,0.0174532925199433);
#7304=CONICAL_SURFACE('',#31861,0.25,0.0174532925199433);
#7305=CONICAL_SURFACE('',#31863,0.25,0.0174532925199433);
#7306=CONICAL_SURFACE('',#31865,0.25,0.0174532925199433);
#7307=CONICAL_SURFACE('',#31867,0.25,0.0174532925199433);
#7308=CONICAL_SURFACE('',#31869,0.25,0.0174532925199433);
#7309=CONICAL_SURFACE('',#31871,0.25,0.0174532925199433);
#7310=CONICAL_SURFACE('',#31873,0.25,0.0174532925199433);
#7311=CONICAL_SURFACE('',#31875,0.25,0.0174532925199433);
#7312=CONICAL_SURFACE('',#31878,0.25,0.0174532925199433);
#7313=CONICAL_SURFACE('',#31880,0.25,0.0174532925199433);
#7314=CONICAL_SURFACE('',#31882,0.25,0.0174532925199433);
#7315=CONICAL_SURFACE('',#31884,0.25,0.0174532925199433);
#7316=CONICAL_SURFACE('',#31886,0.25,0.0174532925199433);
#7317=CONICAL_SURFACE('',#31888,0.25,0.0174532925199433);
#7318=CONICAL_SURFACE('',#31890,0.25,0.0174532925199433);
#7319=CONICAL_SURFACE('',#31892,0.25,0.0174532925199433);
#7320=CONICAL_SURFACE('',#31894,0.25,0.0174532925199433);
#7321=CONICAL_SURFACE('',#31896,0.25,0.0174532925199433);
#7322=CONICAL_SURFACE('',#31899,0.25,0.0174532925199433);
#7323=CONICAL_SURFACE('',#31901,0.25,0.0174532925199433);
#7324=CONICAL_SURFACE('',#31903,0.25,0.0174532925199433);
#7325=CONICAL_SURFACE('',#31905,0.25,0.0174532925199433);
#7326=CONICAL_SURFACE('',#31907,0.25,0.0174532925199433);
#7327=CONICAL_SURFACE('',#31909,0.25,0.0174532925199433);
#7328=CONICAL_SURFACE('',#31911,0.25,0.0174532925199433);
#7329=CONICAL_SURFACE('',#31913,0.25,0.0174532925199433);
#7330=CONICAL_SURFACE('',#31915,0.25,0.0174532925199433);
#7331=CONICAL_SURFACE('',#31917,0.25,0.0174532925199433);
#7332=CONICAL_SURFACE('',#31919,0.25,0.0174532925199433);
#7333=CONICAL_SURFACE('',#31921,0.25,0.0174532925199433);
#7334=CONICAL_SURFACE('',#31923,0.25,0.0174532925199433);
#7335=CONICAL_SURFACE('',#31925,0.25,0.0174532925199433);
#7336=CONICAL_SURFACE('',#31927,0.25,0.0174532925199433);
#7337=CONICAL_SURFACE('',#31929,0.25,0.0174532925199433);
#7338=CONICAL_SURFACE('',#31931,0.25,0.0174532925199433);
#7339=CONICAL_SURFACE('',#31933,0.25,0.0174532925199433);
#7340=CONICAL_SURFACE('',#31936,0.25,0.0174532925199433);
#7341=CONICAL_SURFACE('',#31938,0.25,0.0174532925199433);
#7342=CONICAL_SURFACE('',#31941,0.25,0.0174532925199433);
#7343=CONICAL_SURFACE('',#31944,0.25,0.0174532925199433);
#7344=CONICAL_SURFACE('',#31946,43.18,0.0174532925199433);
#7345=CONICAL_SURFACE('',#31948,43.18,0.0174532925199433);
#7346=CONICAL_SURFACE('',#31949,43.18,0.0174532925199433);
#7347=CONICAL_SURFACE('',#31950,43.18,0.0174532925199433);
#7348=CONICAL_SURFACE('',#31951,0.25,0.0174532925199433);
#7349=CONICAL_SURFACE('',#31952,0.25,0.0174532925199433);
#7350=CONICAL_SURFACE('',#31953,0.25,0.0174532925199433);
#7351=CONICAL_SURFACE('',#31955,0.25,0.0174532925199433);
#7352=CONICAL_SURFACE('',#31957,0.25,0.0174532925199433);
#7353=CONICAL_SURFACE('',#31958,0.25,0.0174532925199433);
#7354=CONICAL_SURFACE('',#31960,0.25,0.0174532925199433);
#7355=CONICAL_SURFACE('',#31961,0.25,0.0174532925199433);
#7356=CONICAL_SURFACE('',#31963,0.25,0.0174532925199433);
#7357=CONICAL_SURFACE('',#31964,0.25,0.0174532925199433);
#7358=CONICAL_SURFACE('',#31966,0.25,0.0174532925199433);
#7359=CONICAL_SURFACE('',#31967,0.25,0.0174532925199433);
#7360=CONICAL_SURFACE('',#31969,0.25,0.0174532925199433);
#7361=CONICAL_SURFACE('',#31970,0.25,0.0174532925199433);
#7362=CONICAL_SURFACE('',#31972,0.25,0.0174532925199433);
#7363=CONICAL_SURFACE('',#31974,0.25,0.0174532925199433);
#7364=CONICAL_SURFACE('',#31976,0.25,0.0174532925199433);
#7365=CONICAL_SURFACE('',#31977,0.25,0.0174532925199433);
#7366=CONICAL_SURFACE('',#31979,0.25,0.0174532925199433);
#7367=CONICAL_SURFACE('',#31981,0.25,0.0174532925199433);
#7368=CONICAL_SURFACE('',#31983,0.25,0.0174532925199433);
#7369=CONICAL_SURFACE('',#31985,0.25,0.0174532925199433);
#7370=CONICAL_SURFACE('',#31987,0.25,0.0174532925199433);
#7371=CONICAL_SURFACE('',#31989,0.25,0.0174532925199433);
#7372=CONICAL_SURFACE('',#31991,0.25,0.0174532925199433);
#7373=CONICAL_SURFACE('',#31994,0.25,0.0174532925199433);
#7374=CONICAL_SURFACE('',#31996,0.25,0.0174532925199433);
#7375=CONICAL_SURFACE('',#31998,0.25,0.0174532925199433);
#7376=CONICAL_SURFACE('',#32000,0.25,0.0174532925199433);
#7377=CONICAL_SURFACE('',#32002,0.25,0.0174532925199433);
#7378=CONICAL_SURFACE('',#32004,0.25,0.0174532925199433);
#7379=CONICAL_SURFACE('',#32006,0.25,0.0174532925199433);
#7380=CONICAL_SURFACE('',#32008,0.25,0.0174532925199433);
#7381=CONICAL_SURFACE('',#32010,0.25,0.0174532925199433);
#7382=CONICAL_SURFACE('',#32012,0.25,0.0174532925199433);
#7383=CONICAL_SURFACE('',#32014,0.25,0.0174532925199433);
#7384=CONICAL_SURFACE('',#32016,0.25,0.0174532925199433);
#7385=CONICAL_SURFACE('',#32018,0.25,0.0174532925199433);
#7386=CONICAL_SURFACE('',#32020,0.25,0.0174532925199433);
#7387=CONICAL_SURFACE('',#32022,0.25,0.0174532925199433);
#7388=CONICAL_SURFACE('',#32024,0.25,0.0174532925199433);
#7389=CONICAL_SURFACE('',#32026,0.25,0.0174532925199433);
#7390=CONICAL_SURFACE('',#32027,0.25,0.0174532925199433);
#7391=CONICAL_SURFACE('',#32029,0.25,0.0174532925199433);
#7392=CONICAL_SURFACE('',#32031,0.25,0.0174532925199433);
#7393=CONICAL_SURFACE('',#32033,0.25,0.0174532925199433);
#7394=CONICAL_SURFACE('',#32035,0.25,0.0174532925199433);
#7395=CONICAL_SURFACE('',#32037,0.25,0.0174532925199433);
#7396=CONICAL_SURFACE('',#32039,0.25,0.0174532925199433);
#7397=CONICAL_SURFACE('',#32041,0.25,0.0174532925199433);
#7398=CONICAL_SURFACE('',#32044,0.25,0.0174532925199433);
#7399=CONICAL_SURFACE('',#32046,0.25,0.0174532925199433);
#7400=CONICAL_SURFACE('',#32048,0.25,0.0174532925199433);
#7401=CONICAL_SURFACE('',#32050,0.25,0.0174532925199433);
#7402=CONICAL_SURFACE('',#32052,0.25,0.0174532925199433);
#7403=CONICAL_SURFACE('',#32054,0.25,0.0174532925199433);
#7404=CONICAL_SURFACE('',#32056,0.25,0.0174532925199433);
#7405=CONICAL_SURFACE('',#32058,0.25,0.0174532925199433);
#7406=CONICAL_SURFACE('',#32060,0.25,0.0174532925199433);
#7407=CONICAL_SURFACE('',#32062,0.25,0.0174532925199433);
#7408=CONICAL_SURFACE('',#32064,0.25,0.0174532925199433);
#7409=CONICAL_SURFACE('',#32066,0.25,0.0174532925199433);
#7410=CONICAL_SURFACE('',#32068,0.25,0.0174532925199433);
#7411=CONICAL_SURFACE('',#32069,0.25,0.0174532925199433);
#7412=CONICAL_SURFACE('',#32071,0.25,0.0174532925199433);
#7413=CONICAL_SURFACE('',#32073,0.25,0.0174532925199433);
#7414=CONICAL_SURFACE('',#32075,0.25,0.0174532925199433);
#7415=CONICAL_SURFACE('',#32077,0.25,0.0174532925199433);
#7416=CONICAL_SURFACE('',#32079,0.25,0.0174532925199433);
#7417=CONICAL_SURFACE('',#32081,0.25,0.0174532925199433);
#7418=CONICAL_SURFACE('',#32083,0.25,0.0174532925199433);
#7419=CONICAL_SURFACE('',#32085,0.25,0.0174532925199433);
#7420=CONICAL_SURFACE('',#32087,0.25,0.0174532925199433);
#7421=CONICAL_SURFACE('',#32089,0.25,0.0174532925199433);
#7422=CONICAL_SURFACE('',#32091,0.25,0.0174532925199433);
#7423=CONICAL_SURFACE('',#32093,0.25,0.0174532925199433);
#7424=CONICAL_SURFACE('',#32095,0.25,0.0174532925199433);
#7425=CONICAL_SURFACE('',#32097,0.25,0.0174532925199433);
#7426=CONICAL_SURFACE('',#32099,0.25,0.0174532925199433);
#7427=CONICAL_SURFACE('',#32101,0.25,0.0174532925199433);
#7428=CONICAL_SURFACE('',#32104,0.25,0.0174532925199433);
#7429=CONICAL_SURFACE('',#32106,0.25,0.0174532925199433);
#7430=CONICAL_SURFACE('',#32108,0.25,0.0174532925199433);
#7431=CONICAL_SURFACE('',#32110,0.25,0.0174532925199433);
#7432=CONICAL_SURFACE('',#32112,0.25,0.0174532925199433);
#7433=CONICAL_SURFACE('',#32114,0.25,0.0174532925199433);
#7434=CONICAL_SURFACE('',#32116,0.25,0.0174532925199433);
#7435=CONICAL_SURFACE('',#32117,43.18,0.0174532925199433);
#7436=CONICAL_SURFACE('',#32118,43.18,0.0174532925199433);
#7437=CONICAL_SURFACE('',#32120,43.18,0.0174532925199433);
#7438=CONICAL_SURFACE('',#32121,43.18,0.0174532925199433);
#7439=CONICAL_SURFACE('',#32125,0.25,0.0174532925199433);
#7440=CONICAL_SURFACE('',#32126,0.25,0.0174532925199433);
#7441=CONICAL_SURFACE('',#32129,0.25,0.0174532925199433);
#7442=CONICAL_SURFACE('',#32133,0.25,0.0174532925199433);
#7443=CONICAL_SURFACE('',#32134,0.25,0.0174532925199433);
#7444=CONICAL_SURFACE('',#32138,0.25,0.0174532925199433);
#7445=CONICAL_SURFACE('',#32139,0.25,0.0174532925199433);
#7446=CONICAL_SURFACE('',#32143,0.25,0.0174532925199433);
#7447=CONICAL_SURFACE('',#32144,0.25,0.0174532925199433);
#7448=CONICAL_SURFACE('',#32148,0.25,0.0174532925199433);
#7449=CONICAL_SURFACE('',#32149,0.25,0.0174532925199433);
#7450=CONICAL_SURFACE('',#32153,0.25,0.0174532925199433);
#7451=CONICAL_SURFACE('',#32154,0.25,0.0174532925199433);
#7452=CONICAL_SURFACE('',#32157,0.25,0.0174532925199433);
#7453=CONICAL_SURFACE('',#32159,0.25,0.0174532925199433);
#7454=CONICAL_SURFACE('',#32161,0.25,0.0174532925199433);
#7455=CONICAL_SURFACE('',#32163,0.25,0.0174532925199433);
#7456=CONICAL_SURFACE('',#32165,0.25,0.0174532925199433);
#7457=CONICAL_SURFACE('',#32167,0.25,0.0174532925199433);
#7458=CONICAL_SURFACE('',#32169,0.25,0.0174532925199433);
#7459=CONICAL_SURFACE('',#32171,0.25,0.0174532925199433);
#7460=CONICAL_SURFACE('',#32173,0.25,0.0174532925199433);
#7461=CONICAL_SURFACE('',#32176,0.25,0.0174532925199433);
#7462=CONICAL_SURFACE('',#32178,0.25,0.0174532925199433);
#7463=CONICAL_SURFACE('',#32180,0.25,0.0174532925199433);
#7464=CONICAL_SURFACE('',#32182,0.25,0.0174532925199433);
#7465=CONICAL_SURFACE('',#32184,0.25,0.0174532925199433);
#7466=CONICAL_SURFACE('',#32186,0.25,0.0174532925199433);
#7467=CONICAL_SURFACE('',#32188,0.25,0.0174532925199433);
#7468=CONICAL_SURFACE('',#32190,0.25,0.0174532925199433);
#7469=CONICAL_SURFACE('',#32192,0.25,0.0174532925199433);
#7470=CONICAL_SURFACE('',#32194,0.249999999999999,0.0174532925199433);
#7471=CONICAL_SURFACE('',#32196,0.249999999999999,0.0174532925199433);
#7472=CONICAL_SURFACE('',#32198,0.25,0.0174532925199433);
#7473=CONICAL_SURFACE('',#32200,0.25,0.0174532925199433);
#7474=CONICAL_SURFACE('',#32202,0.249999999999999,0.0174532925199433);
#7475=CONICAL_SURFACE('',#32205,0.25,0.0174532925199433);
#7476=CONICAL_SURFACE('',#32207,0.25,0.0174532925199433);
#7477=CONICAL_SURFACE('',#32209,0.25,0.0174532925199433);
#7478=CONICAL_SURFACE('',#32211,0.25,0.0174532925199433);
#7479=CONICAL_SURFACE('',#32213,0.25,0.0174532925199433);
#7480=CONICAL_SURFACE('',#32215,0.25,0.0174532925199433);
#7481=CONICAL_SURFACE('',#32217,0.25,0.0174532925199433);
#7482=CONICAL_SURFACE('',#32219,0.25,0.0174532925199433);
#7483=CONICAL_SURFACE('',#32221,0.25,0.0174532925199433);
#7484=CONICAL_SURFACE('',#32224,0.25,0.0174532925199433);
#7485=CONICAL_SURFACE('',#32226,0.25,0.0174532925199433);
#7486=CONICAL_SURFACE('',#32228,0.25,0.0174532925199433);
#7487=CONICAL_SURFACE('',#32230,0.25,0.0174532925199433);
#7488=CONICAL_SURFACE('',#32232,0.25,0.0174532925199433);
#7489=CONICAL_SURFACE('',#32234,0.25,0.0174532925199433);
#7490=CONICAL_SURFACE('',#32236,0.25,0.0174532925199433);
#7491=CONICAL_SURFACE('',#32238,0.25,0.0174532925199433);
#7492=CONICAL_SURFACE('',#32240,0.25,0.0174532925199433);
#7493=CONICAL_SURFACE('',#32242,0.25,0.0174532925199433);
#7494=CONICAL_SURFACE('',#32245,0.25,0.0174532925199433);
#7495=CONICAL_SURFACE('',#32247,0.25,0.0174532925199433);
#7496=CONICAL_SURFACE('',#32249,0.25,0.0174532925199433);
#7497=CONICAL_SURFACE('',#32251,0.25,0.0174532925199433);
#7498=CONICAL_SURFACE('',#32253,0.25,0.0174532925199433);
#7499=CONICAL_SURFACE('',#32255,0.25,0.0174532925199433);
#7500=CONICAL_SURFACE('',#32257,0.25,0.0174532925199433);
#7501=CONICAL_SURFACE('',#32259,0.25,0.0174532925199433);
#7502=CONICAL_SURFACE('',#32261,0.25,0.0174532925199433);
#7503=CONICAL_SURFACE('',#32263,0.25,0.0174532925199433);
#7504=CONICAL_SURFACE('',#32265,0.25,0.0174532925199433);
#7505=CONICAL_SURFACE('',#32267,0.25,0.0174532925199433);
#7506=CONICAL_SURFACE('',#32269,0.25,0.0174532925199433);
#7507=CONICAL_SURFACE('',#32271,0.25,0.0174532925199433);
#7508=CONICAL_SURFACE('',#32273,0.25,0.0174532925199433);
#7509=CONICAL_SURFACE('',#32275,0.25,0.0174532925199433);
#7510=CONICAL_SURFACE('',#32277,0.25,0.0174532925199433);
#7511=CONICAL_SURFACE('',#32279,0.25,0.0174532925199433);
#7512=CONICAL_SURFACE('',#32282,0.25,0.0174532925199433);
#7513=CONICAL_SURFACE('',#32284,0.25,0.0174532925199433);
#7514=CONICAL_SURFACE('',#32287,0.25,0.0174532925199433);
#7515=CONICAL_SURFACE('',#32290,0.25,0.0174532925199433);
#7516=CONICAL_SURFACE('',#32292,43.18,0.0174532925199433);
#7517=CONICAL_SURFACE('',#32294,43.18,0.0174532925199433);
#7518=CONICAL_SURFACE('',#32295,43.18,0.0174532925199433);
#7519=CONICAL_SURFACE('',#32296,43.18,0.0174532925199433);
#7520=CONICAL_SURFACE('',#32297,0.25,0.0174532925199433);
#7521=CONICAL_SURFACE('',#32298,0.25,0.0174532925199433);
#7522=CONICAL_SURFACE('',#32300,0.25,0.0174532925199433);
#7523=CONICAL_SURFACE('',#32302,0.25,0.0174532925199433);
#7524=CONICAL_SURFACE('',#32303,0.25,0.0174532925199433);
#7525=CONICAL_SURFACE('',#32305,0.25,0.0174532925199433);
#7526=CONICAL_SURFACE('',#32306,0.25,0.0174532925199433);
#7527=CONICAL_SURFACE('',#32308,0.25,0.0174532925199433);
#7528=CONICAL_SURFACE('',#32309,0.25,0.0174532925199433);
#7529=CONICAL_SURFACE('',#32311,0.25,0.0174532925199433);
#7530=CONICAL_SURFACE('',#32312,0.25,0.0174532925199433);
#7531=CONICAL_SURFACE('',#32314,0.25,0.0174532925199433);
#7532=CONICAL_SURFACE('',#32315,0.25,0.0174532925199433);
#7533=CONICAL_SURFACE('',#32318,0.25,0.0174532925199433);
#7534=CONICAL_SURFACE('',#32320,0.25,0.0174532925199433);
#7535=CONICAL_SURFACE('',#32322,0.25,0.0174532925199433);
#7536=CONICAL_SURFACE('',#32324,0.25,0.0174532925199433);
#7537=CONICAL_SURFACE('',#32326,0.25,0.0174532925199433);
#7538=CONICAL_SURFACE('',#32328,0.25,0.0174532925199433);
#7539=CONICAL_SURFACE('',#32330,0.25,0.0174532925199433);
#7540=CONICAL_SURFACE('',#32332,0.25,0.0174532925199433);
#7541=CONICAL_SURFACE('',#32334,0.25,0.0174532925199433);
#7542=CONICAL_SURFACE('',#32337,0.25,0.0174532925199433);
#7543=CONICAL_SURFACE('',#32339,0.25,0.0174532925199433);
#7544=CONICAL_SURFACE('',#32341,0.25,0.0174532925199433);
#7545=CONICAL_SURFACE('',#32343,0.25,0.0174532925199433);
#7546=CONICAL_SURFACE('',#32345,0.25,0.0174532925199433);
#7547=CONICAL_SURFACE('',#32347,0.25,0.0174532925199433);
#7548=CONICAL_SURFACE('',#32349,0.25,0.0174532925199433);
#7549=CONICAL_SURFACE('',#32351,0.25,0.0174532925199433);
#7550=CONICAL_SURFACE('',#32353,0.25,0.0174532925199433);
#7551=CONICAL_SURFACE('',#32355,0.249999999999999,0.0174532925199433);
#7552=CONICAL_SURFACE('',#32357,0.249999999999999,0.0174532925199433);
#7553=CONICAL_SURFACE('',#32359,0.25,0.0174532925199433);
#7554=CONICAL_SURFACE('',#32361,0.25,0.0174532925199433);
#7555=CONICAL_SURFACE('',#32363,0.249999999999999,0.0174532925199433);
#7556=CONICAL_SURFACE('',#32366,0.25,0.0174532925199433);
#7557=CONICAL_SURFACE('',#32368,0.25,0.0174532925199433);
#7558=CONICAL_SURFACE('',#32370,0.25,0.0174532925199433);
#7559=CONICAL_SURFACE('',#32372,0.25,0.0174532925199433);
#7560=CONICAL_SURFACE('',#32374,0.25,0.0174532925199433);
#7561=CONICAL_SURFACE('',#32376,0.25,0.0174532925199433);
#7562=CONICAL_SURFACE('',#32378,0.25,0.0174532925199433);
#7563=CONICAL_SURFACE('',#32380,0.25,0.0174532925199433);
#7564=CONICAL_SURFACE('',#32382,0.25,0.0174532925199433);
#7565=CONICAL_SURFACE('',#32385,0.25,0.0174532925199433);
#7566=CONICAL_SURFACE('',#32387,0.25,0.0174532925199433);
#7567=CONICAL_SURFACE('',#32389,0.25,0.0174532925199433);
#7568=CONICAL_SURFACE('',#32391,0.25,0.0174532925199433);
#7569=CONICAL_SURFACE('',#32393,0.25,0.0174532925199433);
#7570=CONICAL_SURFACE('',#32395,0.25,0.0174532925199433);
#7571=CONICAL_SURFACE('',#32397,0.25,0.0174532925199433);
#7572=CONICAL_SURFACE('',#32399,0.25,0.0174532925199433);
#7573=CONICAL_SURFACE('',#32401,0.25,0.0174532925199433);
#7574=CONICAL_SURFACE('',#32403,0.25,0.0174532925199433);
#7575=CONICAL_SURFACE('',#32406,0.25,0.0174532925199433);
#7576=CONICAL_SURFACE('',#32408,0.25,0.0174532925199433);
#7577=CONICAL_SURFACE('',#32410,0.25,0.0174532925199433);
#7578=CONICAL_SURFACE('',#32412,0.25,0.0174532925199433);
#7579=CONICAL_SURFACE('',#32414,0.25,0.0174532925199433);
#7580=CONICAL_SURFACE('',#32416,0.25,0.0174532925199433);
#7581=CONICAL_SURFACE('',#32418,0.25,0.0174532925199433);
#7582=CONICAL_SURFACE('',#32420,0.25,0.0174532925199433);
#7583=CONICAL_SURFACE('',#32422,0.25,0.0174532925199433);
#7584=CONICAL_SURFACE('',#32424,0.25,0.0174532925199433);
#7585=CONICAL_SURFACE('',#32426,0.25,0.0174532925199433);
#7586=CONICAL_SURFACE('',#32428,0.25,0.0174532925199433);
#7587=CONICAL_SURFACE('',#32430,0.25,0.0174532925199433);
#7588=CONICAL_SURFACE('',#32432,0.25,0.0174532925199433);
#7589=CONICAL_SURFACE('',#32434,0.25,0.0174532925199433);
#7590=CONICAL_SURFACE('',#32436,0.25,0.0174532925199433);
#7591=CONICAL_SURFACE('',#32438,0.25,0.0174532925199433);
#7592=CONICAL_SURFACE('',#32440,0.25,0.0174532925199433);
#7593=CONICAL_SURFACE('',#32443,0.25,0.0174532925199433);
#7594=CONICAL_SURFACE('',#32445,0.25,0.0174532925199433);
#7595=CONICAL_SURFACE('',#32448,0.25,0.0174532925199433);
#7596=CONICAL_SURFACE('',#32451,0.25,0.0174532925199433);
#7597=CONICAL_SURFACE('',#32453,43.18,0.0174532925199433);
#7598=CONICAL_SURFACE('',#32455,43.18,0.0174532925199433);
#7599=CONICAL_SURFACE('',#32456,43.18,0.0174532925199433);
#7600=FACE_OUTER_BOUND('',#9060,.T.);
#7601=FACE_OUTER_BOUND('',#9061,.T.);
#7602=FACE_OUTER_BOUND('',#9062,.T.);
#7603=FACE_OUTER_BOUND('',#9063,.T.);
#7604=FACE_OUTER_BOUND('',#9064,.T.);
#7605=FACE_OUTER_BOUND('',#9065,.T.);
#7606=FACE_OUTER_BOUND('',#9066,.T.);
#7607=FACE_OUTER_BOUND('',#9067,.T.);
#7608=FACE_OUTER_BOUND('',#9245,.T.);
#7609=FACE_OUTER_BOUND('',#9431,.T.);
#7610=FACE_OUTER_BOUND('',#9432,.T.);
#7611=FACE_OUTER_BOUND('',#9433,.T.);
#7612=FACE_OUTER_BOUND('',#9434,.T.);
#7613=FACE_OUTER_BOUND('',#9435,.T.);
#7614=FACE_OUTER_BOUND('',#9436,.T.);
#7615=FACE_OUTER_BOUND('',#9437,.T.);
#7616=FACE_OUTER_BOUND('',#9438,.T.);
#7617=FACE_OUTER_BOUND('',#9439,.T.);
#7618=FACE_OUTER_BOUND('',#9440,.T.);
#7619=FACE_OUTER_BOUND('',#9441,.T.);
#7620=FACE_OUTER_BOUND('',#9442,.T.);
#7621=FACE_OUTER_BOUND('',#9443,.T.);
#7622=FACE_OUTER_BOUND('',#9444,.T.);
#7623=FACE_OUTER_BOUND('',#9445,.T.);
#7624=FACE_OUTER_BOUND('',#9446,.T.);
#7625=FACE_OUTER_BOUND('',#9447,.T.);
#7626=FACE_OUTER_BOUND('',#9448,.T.);
#7627=FACE_OUTER_BOUND('',#9449,.T.);
#7628=FACE_OUTER_BOUND('',#9450,.T.);
#7629=FACE_OUTER_BOUND('',#9451,.T.);
#7630=FACE_OUTER_BOUND('',#9452,.T.);
#7631=FACE_OUTER_BOUND('',#9453,.T.);
#7632=FACE_OUTER_BOUND('',#9454,.T.);
#7633=FACE_OUTER_BOUND('',#9455,.T.);
#7634=FACE_OUTER_BOUND('',#9456,.T.);
#7635=FACE_OUTER_BOUND('',#9457,.T.);
#7636=FACE_OUTER_BOUND('',#9458,.T.);
#7637=FACE_OUTER_BOUND('',#9459,.T.);
#7638=FACE_OUTER_BOUND('',#9460,.T.);
#7639=FACE_OUTER_BOUND('',#9461,.T.);
#7640=FACE_OUTER_BOUND('',#9462,.T.);
#7641=FACE_OUTER_BOUND('',#9463,.T.);
#7642=FACE_OUTER_BOUND('',#9464,.T.);
#7643=FACE_OUTER_BOUND('',#9465,.T.);
#7644=FACE_OUTER_BOUND('',#9466,.T.);
#7645=FACE_OUTER_BOUND('',#9467,.T.);
#7646=FACE_OUTER_BOUND('',#9468,.T.);
#7647=FACE_OUTER_BOUND('',#9469,.T.);
#7648=FACE_OUTER_BOUND('',#9470,.T.);
#7649=FACE_OUTER_BOUND('',#9471,.T.);
#7650=FACE_OUTER_BOUND('',#9472,.T.);
#7651=FACE_OUTER_BOUND('',#9473,.T.);
#7652=FACE_OUTER_BOUND('',#9474,.T.);
#7653=FACE_OUTER_BOUND('',#9475,.T.);
#7654=FACE_OUTER_BOUND('',#9476,.T.);
#7655=FACE_OUTER_BOUND('',#9477,.T.);
#7656=FACE_OUTER_BOUND('',#9478,.T.);
#7657=FACE_OUTER_BOUND('',#9479,.T.);
#7658=FACE_OUTER_BOUND('',#9480,.T.);
#7659=FACE_OUTER_BOUND('',#9481,.T.);
#7660=FACE_OUTER_BOUND('',#9482,.T.);
#7661=FACE_OUTER_BOUND('',#9483,.T.);
#7662=FACE_OUTER_BOUND('',#9484,.T.);
#7663=FACE_OUTER_BOUND('',#9485,.T.);
#7664=FACE_OUTER_BOUND('',#9486,.T.);
#7665=FACE_OUTER_BOUND('',#9487,.T.);
#7666=FACE_OUTER_BOUND('',#9488,.T.);
#7667=FACE_OUTER_BOUND('',#9489,.T.);
#7668=FACE_OUTER_BOUND('',#9490,.T.);
#7669=FACE_OUTER_BOUND('',#9491,.T.);
#7670=FACE_OUTER_BOUND('',#9492,.T.);
#7671=FACE_OUTER_BOUND('',#9493,.T.);
#7672=FACE_OUTER_BOUND('',#9494,.T.);
#7673=FACE_OUTER_BOUND('',#9495,.T.);
#7674=FACE_OUTER_BOUND('',#9496,.T.);
#7675=FACE_OUTER_BOUND('',#9497,.T.);
#7676=FACE_OUTER_BOUND('',#9498,.T.);
#7677=FACE_OUTER_BOUND('',#9499,.T.);
#7678=FACE_OUTER_BOUND('',#9500,.T.);
#7679=FACE_OUTER_BOUND('',#9501,.T.);
#7680=FACE_OUTER_BOUND('',#9502,.T.);
#7681=FACE_OUTER_BOUND('',#9503,.T.);
#7682=FACE_OUTER_BOUND('',#9504,.T.);
#7683=FACE_OUTER_BOUND('',#9505,.T.);
#7684=FACE_OUTER_BOUND('',#9506,.T.);
#7685=FACE_OUTER_BOUND('',#9507,.T.);
#7686=FACE_OUTER_BOUND('',#9508,.T.);
#7687=FACE_OUTER_BOUND('',#9509,.T.);
#7688=FACE_OUTER_BOUND('',#9510,.T.);
#7689=FACE_OUTER_BOUND('',#9511,.T.);
#7690=FACE_OUTER_BOUND('',#9512,.T.);
#7691=FACE_OUTER_BOUND('',#9513,.T.);
#7692=FACE_OUTER_BOUND('',#9514,.T.);
#7693=FACE_OUTER_BOUND('',#9515,.T.);
#7694=FACE_OUTER_BOUND('',#9516,.T.);
#7695=FACE_OUTER_BOUND('',#9517,.T.);
#7696=FACE_OUTER_BOUND('',#9518,.T.);
#7697=FACE_OUTER_BOUND('',#9519,.T.);
#7698=FACE_OUTER_BOUND('',#9520,.T.);
#7699=FACE_OUTER_BOUND('',#9521,.T.);
#7700=FACE_OUTER_BOUND('',#9522,.T.);
#7701=FACE_OUTER_BOUND('',#9523,.T.);
#7702=FACE_OUTER_BOUND('',#9524,.T.);
#7703=FACE_OUTER_BOUND('',#9525,.T.);
#7704=FACE_OUTER_BOUND('',#9526,.T.);
#7705=FACE_OUTER_BOUND('',#9527,.T.);
#7706=FACE_OUTER_BOUND('',#9528,.T.);
#7707=FACE_OUTER_BOUND('',#9529,.T.);
#7708=FACE_OUTER_BOUND('',#9530,.T.);
#7709=FACE_OUTER_BOUND('',#9531,.T.);
#7710=FACE_OUTER_BOUND('',#9532,.T.);
#7711=FACE_OUTER_BOUND('',#9533,.T.);
#7712=FACE_OUTER_BOUND('',#9534,.T.);
#7713=FACE_OUTER_BOUND('',#9535,.T.);
#7714=FACE_OUTER_BOUND('',#9536,.T.);
#7715=FACE_OUTER_BOUND('',#9537,.T.);
#7716=FACE_OUTER_BOUND('',#9538,.T.);
#7717=FACE_OUTER_BOUND('',#9539,.T.);
#7718=FACE_OUTER_BOUND('',#9540,.T.);
#7719=FACE_OUTER_BOUND('',#9541,.T.);
#7720=FACE_OUTER_BOUND('',#9542,.T.);
#7721=FACE_OUTER_BOUND('',#9543,.T.);
#7722=FACE_OUTER_BOUND('',#9544,.T.);
#7723=FACE_OUTER_BOUND('',#9545,.T.);
#7724=FACE_OUTER_BOUND('',#9546,.T.);
#7725=FACE_OUTER_BOUND('',#9547,.T.);
#7726=FACE_OUTER_BOUND('',#9548,.T.);
#7727=FACE_OUTER_BOUND('',#9549,.T.);
#7728=FACE_OUTER_BOUND('',#9550,.T.);
#7729=FACE_OUTER_BOUND('',#9551,.T.);
#7730=FACE_OUTER_BOUND('',#9552,.T.);
#7731=FACE_OUTER_BOUND('',#9553,.T.);
#7732=FACE_OUTER_BOUND('',#9554,.T.);
#7733=FACE_OUTER_BOUND('',#9555,.T.);
#7734=FACE_OUTER_BOUND('',#9556,.T.);
#7735=FACE_OUTER_BOUND('',#9557,.T.);
#7736=FACE_OUTER_BOUND('',#9558,.T.);
#7737=FACE_OUTER_BOUND('',#9559,.T.);
#7738=FACE_OUTER_BOUND('',#9560,.T.);
#7739=FACE_OUTER_BOUND('',#9561,.T.);
#7740=FACE_OUTER_BOUND('',#9562,.T.);
#7741=FACE_OUTER_BOUND('',#9563,.T.);
#7742=FACE_OUTER_BOUND('',#9564,.T.);
#7743=FACE_OUTER_BOUND('',#9565,.T.);
#7744=FACE_OUTER_BOUND('',#9566,.T.);
#7745=FACE_OUTER_BOUND('',#9567,.T.);
#7746=FACE_OUTER_BOUND('',#9568,.T.);
#7747=FACE_OUTER_BOUND('',#9569,.T.);
#7748=FACE_OUTER_BOUND('',#9570,.T.);
#7749=FACE_OUTER_BOUND('',#9571,.T.);
#7750=FACE_OUTER_BOUND('',#9572,.T.);
#7751=FACE_OUTER_BOUND('',#9573,.T.);
#7752=FACE_OUTER_BOUND('',#9574,.T.);
#7753=FACE_OUTER_BOUND('',#9575,.T.);
#7754=FACE_OUTER_BOUND('',#9576,.T.);
#7755=FACE_OUTER_BOUND('',#9577,.T.);
#7756=FACE_OUTER_BOUND('',#9578,.T.);
#7757=FACE_OUTER_BOUND('',#9579,.T.);
#7758=FACE_OUTER_BOUND('',#9580,.T.);
#7759=FACE_OUTER_BOUND('',#9581,.T.);
#7760=FACE_OUTER_BOUND('',#9582,.T.);
#7761=FACE_OUTER_BOUND('',#9583,.T.);
#7762=FACE_OUTER_BOUND('',#9584,.T.);
#7763=FACE_OUTER_BOUND('',#9585,.T.);
#7764=FACE_OUTER_BOUND('',#9586,.T.);
#7765=FACE_OUTER_BOUND('',#9587,.T.);
#7766=FACE_OUTER_BOUND('',#9588,.T.);
#7767=FACE_OUTER_BOUND('',#9589,.T.);
#7768=FACE_OUTER_BOUND('',#9590,.T.);
#7769=FACE_OUTER_BOUND('',#9591,.T.);
#7770=FACE_OUTER_BOUND('',#9592,.T.);
#7771=FACE_OUTER_BOUND('',#9593,.T.);
#7772=FACE_OUTER_BOUND('',#9594,.T.);
#7773=FACE_OUTER_BOUND('',#9595,.T.);
#7774=FACE_OUTER_BOUND('',#9596,.T.);
#7775=FACE_OUTER_BOUND('',#9597,.T.);
#7776=FACE_OUTER_BOUND('',#9598,.T.);
#7777=FACE_OUTER_BOUND('',#9599,.T.);
#7778=FACE_OUTER_BOUND('',#9600,.T.);
#7779=FACE_OUTER_BOUND('',#9601,.T.);
#7780=FACE_OUTER_BOUND('',#9602,.T.);
#7781=FACE_OUTER_BOUND('',#9603,.T.);
#7782=FACE_OUTER_BOUND('',#9604,.T.);
#7783=FACE_OUTER_BOUND('',#9605,.T.);
#7784=FACE_OUTER_BOUND('',#9606,.T.);
#7785=FACE_OUTER_BOUND('',#9607,.T.);
#7786=FACE_OUTER_BOUND('',#9608,.T.);
#7787=FACE_OUTER_BOUND('',#9609,.T.);
#7788=FACE_OUTER_BOUND('',#9610,.T.);
#7789=FACE_OUTER_BOUND('',#9611,.T.);
#7790=FACE_OUTER_BOUND('',#9612,.T.);
#7791=FACE_OUTER_BOUND('',#9613,.T.);
#7792=FACE_OUTER_BOUND('',#9614,.T.);
#7793=FACE_OUTER_BOUND('',#9615,.T.);
#7794=FACE_OUTER_BOUND('',#9616,.T.);
#7795=FACE_OUTER_BOUND('',#9617,.T.);
#7796=FACE_OUTER_BOUND('',#9619,.T.);
#7797=FACE_OUTER_BOUND('',#9621,.T.);
#7798=FACE_OUTER_BOUND('',#9623,.T.);
#7799=FACE_OUTER_BOUND('',#9624,.T.);
#7800=FACE_OUTER_BOUND('',#9625,.T.);
#7801=FACE_OUTER_BOUND('',#9626,.T.);
#7802=FACE_OUTER_BOUND('',#9627,.T.);
#7803=FACE_OUTER_BOUND('',#9628,.T.);
#7804=FACE_OUTER_BOUND('',#9629,.T.);
#7805=FACE_OUTER_BOUND('',#9630,.T.);
#7806=FACE_OUTER_BOUND('',#9631,.T.);
#7807=FACE_OUTER_BOUND('',#9632,.T.);
#7808=FACE_OUTER_BOUND('',#9633,.T.);
#7809=FACE_OUTER_BOUND('',#9634,.T.);
#7810=FACE_OUTER_BOUND('',#9635,.T.);
#7811=FACE_OUTER_BOUND('',#9636,.T.);
#7812=FACE_OUTER_BOUND('',#9637,.T.);
#7813=FACE_OUTER_BOUND('',#9638,.T.);
#7814=FACE_OUTER_BOUND('',#9639,.T.);
#7815=FACE_OUTER_BOUND('',#9640,.T.);
#7816=FACE_OUTER_BOUND('',#9641,.T.);
#7817=FACE_OUTER_BOUND('',#9642,.T.);
#7818=FACE_OUTER_BOUND('',#9643,.T.);
#7819=FACE_OUTER_BOUND('',#9644,.T.);
#7820=FACE_OUTER_BOUND('',#9645,.T.);
#7821=FACE_OUTER_BOUND('',#9646,.T.);
#7822=FACE_OUTER_BOUND('',#9647,.T.);
#7823=FACE_OUTER_BOUND('',#9648,.T.);
#7824=FACE_OUTER_BOUND('',#9649,.T.);
#7825=FACE_OUTER_BOUND('',#9650,.T.);
#7826=FACE_OUTER_BOUND('',#9651,.T.);
#7827=FACE_OUTER_BOUND('',#9652,.T.);
#7828=FACE_OUTER_BOUND('',#9653,.T.);
#7829=FACE_OUTER_BOUND('',#9654,.T.);
#7830=FACE_OUTER_BOUND('',#9655,.T.);
#7831=FACE_OUTER_BOUND('',#9656,.T.);
#7832=FACE_OUTER_BOUND('',#9657,.T.);
#7833=FACE_OUTER_BOUND('',#9658,.T.);
#7834=FACE_OUTER_BOUND('',#9659,.T.);
#7835=FACE_OUTER_BOUND('',#9660,.T.);
#7836=FACE_OUTER_BOUND('',#9661,.T.);
#7837=FACE_OUTER_BOUND('',#9662,.T.);
#7838=FACE_OUTER_BOUND('',#9663,.T.);
#7839=FACE_OUTER_BOUND('',#9664,.T.);
#7840=FACE_OUTER_BOUND('',#9665,.T.);
#7841=FACE_OUTER_BOUND('',#9666,.T.);
#7842=FACE_OUTER_BOUND('',#9667,.T.);
#7843=FACE_OUTER_BOUND('',#9668,.T.);
#7844=FACE_OUTER_BOUND('',#9669,.T.);
#7845=FACE_OUTER_BOUND('',#9670,.T.);
#7846=FACE_OUTER_BOUND('',#9671,.T.);
#7847=FACE_OUTER_BOUND('',#9672,.T.);
#7848=FACE_OUTER_BOUND('',#9673,.T.);
#7849=FACE_OUTER_BOUND('',#9674,.T.);
#7850=FACE_OUTER_BOUND('',#9675,.T.);
#7851=FACE_OUTER_BOUND('',#9676,.T.);
#7852=FACE_OUTER_BOUND('',#9677,.T.);
#7853=FACE_OUTER_BOUND('',#9678,.T.);
#7854=FACE_OUTER_BOUND('',#9679,.T.);
#7855=FACE_OUTER_BOUND('',#9680,.T.);
#7856=FACE_OUTER_BOUND('',#9681,.T.);
#7857=FACE_OUTER_BOUND('',#9682,.T.);
#7858=FACE_OUTER_BOUND('',#9683,.T.);
#7859=FACE_OUTER_BOUND('',#9684,.T.);
#7860=FACE_OUTER_BOUND('',#9685,.T.);
#7861=FACE_OUTER_BOUND('',#9686,.T.);
#7862=FACE_OUTER_BOUND('',#9687,.T.);
#7863=FACE_OUTER_BOUND('',#9688,.T.);
#7864=FACE_OUTER_BOUND('',#9689,.T.);
#7865=FACE_OUTER_BOUND('',#9690,.T.);
#7866=FACE_OUTER_BOUND('',#9691,.T.);
#7867=FACE_OUTER_BOUND('',#9692,.T.);
#7868=FACE_OUTER_BOUND('',#9693,.T.);
#7869=FACE_OUTER_BOUND('',#9694,.T.);
#7870=FACE_OUTER_BOUND('',#9695,.T.);
#7871=FACE_OUTER_BOUND('',#9696,.T.);
#7872=FACE_OUTER_BOUND('',#9697,.T.);
#7873=FACE_OUTER_BOUND('',#9698,.T.);
#7874=FACE_OUTER_BOUND('',#9699,.T.);
#7875=FACE_OUTER_BOUND('',#9700,.T.);
#7876=FACE_OUTER_BOUND('',#9701,.T.);
#7877=FACE_OUTER_BOUND('',#9702,.T.);
#7878=FACE_OUTER_BOUND('',#9703,.T.);
#7879=FACE_OUTER_BOUND('',#9704,.T.);
#7880=FACE_OUTER_BOUND('',#9705,.T.);
#7881=FACE_OUTER_BOUND('',#9706,.T.);
#7882=FACE_OUTER_BOUND('',#9707,.T.);
#7883=FACE_OUTER_BOUND('',#9708,.T.);
#7884=FACE_OUTER_BOUND('',#9709,.T.);
#7885=FACE_OUTER_BOUND('',#9710,.T.);
#7886=FACE_OUTER_BOUND('',#9711,.T.);
#7887=FACE_OUTER_BOUND('',#9712,.T.);
#7888=FACE_OUTER_BOUND('',#9713,.T.);
#7889=FACE_OUTER_BOUND('',#9714,.T.);
#7890=FACE_OUTER_BOUND('',#9715,.T.);
#7891=FACE_OUTER_BOUND('',#9716,.T.);
#7892=FACE_OUTER_BOUND('',#9717,.T.);
#7893=FACE_OUTER_BOUND('',#9718,.T.);
#7894=FACE_OUTER_BOUND('',#9719,.T.);
#7895=FACE_OUTER_BOUND('',#9720,.T.);
#7896=FACE_OUTER_BOUND('',#9721,.T.);
#7897=FACE_OUTER_BOUND('',#9722,.T.);
#7898=FACE_OUTER_BOUND('',#9723,.T.);
#7899=FACE_OUTER_BOUND('',#9724,.T.);
#7900=FACE_OUTER_BOUND('',#9725,.T.);
#7901=FACE_OUTER_BOUND('',#9726,.T.);
#7902=FACE_OUTER_BOUND('',#9727,.T.);
#7903=FACE_OUTER_BOUND('',#9728,.T.);
#7904=FACE_OUTER_BOUND('',#9729,.T.);
#7905=FACE_OUTER_BOUND('',#9730,.T.);
#7906=FACE_OUTER_BOUND('',#9731,.T.);
#7907=FACE_OUTER_BOUND('',#9732,.T.);
#7908=FACE_OUTER_BOUND('',#9733,.T.);
#7909=FACE_OUTER_BOUND('',#9734,.T.);
#7910=FACE_OUTER_BOUND('',#9735,.T.);
#7911=FACE_OUTER_BOUND('',#9736,.T.);
#7912=FACE_OUTER_BOUND('',#9737,.T.);
#7913=FACE_OUTER_BOUND('',#9738,.T.);
#7914=FACE_OUTER_BOUND('',#9739,.T.);
#7915=FACE_OUTER_BOUND('',#9740,.T.);
#7916=FACE_OUTER_BOUND('',#9741,.T.);
#7917=FACE_OUTER_BOUND('',#9742,.T.);
#7918=FACE_OUTER_BOUND('',#9743,.T.);
#7919=FACE_OUTER_BOUND('',#9744,.T.);
#7920=FACE_OUTER_BOUND('',#9745,.T.);
#7921=FACE_OUTER_BOUND('',#9746,.T.);
#7922=FACE_OUTER_BOUND('',#9747,.T.);
#7923=FACE_OUTER_BOUND('',#9748,.T.);
#7924=FACE_OUTER_BOUND('',#9749,.T.);
#7925=FACE_OUTER_BOUND('',#9750,.T.);
#7926=FACE_OUTER_BOUND('',#9751,.T.);
#7927=FACE_OUTER_BOUND('',#9752,.T.);
#7928=FACE_OUTER_BOUND('',#9753,.T.);
#7929=FACE_OUTER_BOUND('',#9754,.T.);
#7930=FACE_OUTER_BOUND('',#9755,.T.);
#7931=FACE_OUTER_BOUND('',#9756,.T.);
#7932=FACE_OUTER_BOUND('',#9757,.T.);
#7933=FACE_OUTER_BOUND('',#9758,.T.);
#7934=FACE_OUTER_BOUND('',#9759,.T.);
#7935=FACE_OUTER_BOUND('',#9760,.T.);
#7936=FACE_OUTER_BOUND('',#9761,.T.);
#7937=FACE_OUTER_BOUND('',#9762,.T.);
#7938=FACE_OUTER_BOUND('',#9763,.T.);
#7939=FACE_OUTER_BOUND('',#9764,.T.);
#7940=FACE_OUTER_BOUND('',#9765,.T.);
#7941=FACE_OUTER_BOUND('',#9766,.T.);
#7942=FACE_OUTER_BOUND('',#9767,.T.);
#7943=FACE_OUTER_BOUND('',#9768,.T.);
#7944=FACE_OUTER_BOUND('',#9769,.T.);
#7945=FACE_OUTER_BOUND('',#9770,.T.);
#7946=FACE_OUTER_BOUND('',#9771,.T.);
#7947=FACE_OUTER_BOUND('',#9772,.T.);
#7948=FACE_OUTER_BOUND('',#9773,.T.);
#7949=FACE_OUTER_BOUND('',#9774,.T.);
#7950=FACE_OUTER_BOUND('',#9775,.T.);
#7951=FACE_OUTER_BOUND('',#9776,.T.);
#7952=FACE_OUTER_BOUND('',#9777,.T.);
#7953=FACE_OUTER_BOUND('',#9778,.T.);
#7954=FACE_OUTER_BOUND('',#9779,.T.);
#7955=FACE_OUTER_BOUND('',#9780,.T.);
#7956=FACE_OUTER_BOUND('',#9781,.T.);
#7957=FACE_OUTER_BOUND('',#9782,.T.);
#7958=FACE_OUTER_BOUND('',#9783,.T.);
#7959=FACE_OUTER_BOUND('',#9784,.T.);
#7960=FACE_OUTER_BOUND('',#9785,.T.);
#7961=FACE_OUTER_BOUND('',#9786,.T.);
#7962=FACE_OUTER_BOUND('',#9787,.T.);
#7963=FACE_OUTER_BOUND('',#9788,.T.);
#7964=FACE_OUTER_BOUND('',#9789,.T.);
#7965=FACE_OUTER_BOUND('',#9790,.T.);
#7966=FACE_OUTER_BOUND('',#9791,.T.);
#7967=FACE_OUTER_BOUND('',#9792,.T.);
#7968=FACE_OUTER_BOUND('',#9793,.T.);
#7969=FACE_OUTER_BOUND('',#9794,.T.);
#7970=FACE_OUTER_BOUND('',#9795,.T.);
#7971=FACE_OUTER_BOUND('',#9796,.T.);
#7972=FACE_OUTER_BOUND('',#9797,.T.);
#7973=FACE_OUTER_BOUND('',#9798,.T.);
#7974=FACE_OUTER_BOUND('',#9799,.T.);
#7975=FACE_OUTER_BOUND('',#9800,.T.);
#7976=FACE_OUTER_BOUND('',#9801,.T.);
#7977=FACE_OUTER_BOUND('',#9802,.T.);
#7978=FACE_OUTER_BOUND('',#9803,.T.);
#7979=FACE_OUTER_BOUND('',#9804,.T.);
#7980=FACE_OUTER_BOUND('',#9805,.T.);
#7981=FACE_OUTER_BOUND('',#9806,.T.);
#7982=FACE_OUTER_BOUND('',#9807,.T.);
#7983=FACE_OUTER_BOUND('',#9808,.T.);
#7984=FACE_OUTER_BOUND('',#9809,.T.);
#7985=FACE_OUTER_BOUND('',#9810,.T.);
#7986=FACE_OUTER_BOUND('',#9811,.T.);
#7987=FACE_OUTER_BOUND('',#9812,.T.);
#7988=FACE_OUTER_BOUND('',#9813,.T.);
#7989=FACE_OUTER_BOUND('',#9814,.T.);
#7990=FACE_OUTER_BOUND('',#9815,.T.);
#7991=FACE_OUTER_BOUND('',#9816,.T.);
#7992=FACE_OUTER_BOUND('',#9817,.T.);
#7993=FACE_OUTER_BOUND('',#9818,.T.);
#7994=FACE_OUTER_BOUND('',#9819,.T.);
#7995=FACE_OUTER_BOUND('',#9820,.T.);
#7996=FACE_OUTER_BOUND('',#9821,.T.);
#7997=FACE_OUTER_BOUND('',#9822,.T.);
#7998=FACE_OUTER_BOUND('',#9823,.T.);
#7999=FACE_OUTER_BOUND('',#9824,.T.);
#8000=FACE_OUTER_BOUND('',#9825,.T.);
#8001=FACE_OUTER_BOUND('',#9826,.T.);
#8002=FACE_OUTER_BOUND('',#9827,.T.);
#8003=FACE_OUTER_BOUND('',#9828,.T.);
#8004=FACE_OUTER_BOUND('',#9829,.T.);
#8005=FACE_OUTER_BOUND('',#9830,.T.);
#8006=FACE_OUTER_BOUND('',#9831,.T.);
#8007=FACE_OUTER_BOUND('',#9832,.T.);
#8008=FACE_OUTER_BOUND('',#9833,.T.);
#8009=FACE_OUTER_BOUND('',#9834,.T.);
#8010=FACE_OUTER_BOUND('',#9835,.T.);
#8011=FACE_OUTER_BOUND('',#9836,.T.);
#8012=FACE_OUTER_BOUND('',#9837,.T.);
#8013=FACE_OUTER_BOUND('',#9838,.T.);
#8014=FACE_OUTER_BOUND('',#9839,.T.);
#8015=FACE_OUTER_BOUND('',#9840,.T.);
#8016=FACE_OUTER_BOUND('',#9841,.T.);
#8017=FACE_OUTER_BOUND('',#9842,.T.);
#8018=FACE_OUTER_BOUND('',#9843,.T.);
#8019=FACE_OUTER_BOUND('',#9844,.T.);
#8020=FACE_OUTER_BOUND('',#9845,.T.);
#8021=FACE_OUTER_BOUND('',#9846,.T.);
#8022=FACE_OUTER_BOUND('',#9847,.T.);
#8023=FACE_OUTER_BOUND('',#9848,.T.);
#8024=FACE_OUTER_BOUND('',#9849,.T.);
#8025=FACE_OUTER_BOUND('',#9850,.T.);
#8026=FACE_OUTER_BOUND('',#9851,.T.);
#8027=FACE_OUTER_BOUND('',#9852,.T.);
#8028=FACE_OUTER_BOUND('',#9853,.T.);
#8029=FACE_OUTER_BOUND('',#9854,.T.);
#8030=FACE_OUTER_BOUND('',#9855,.T.);
#8031=FACE_OUTER_BOUND('',#9856,.T.);
#8032=FACE_OUTER_BOUND('',#9857,.T.);
#8033=FACE_OUTER_BOUND('',#9858,.T.);
#8034=FACE_OUTER_BOUND('',#9859,.T.);
#8035=FACE_OUTER_BOUND('',#9860,.T.);
#8036=FACE_OUTER_BOUND('',#9861,.T.);
#8037=FACE_OUTER_BOUND('',#9862,.T.);
#8038=FACE_OUTER_BOUND('',#9863,.T.);
#8039=FACE_OUTER_BOUND('',#9864,.T.);
#8040=FACE_OUTER_BOUND('',#9865,.T.);
#8041=FACE_OUTER_BOUND('',#9866,.T.);
#8042=FACE_OUTER_BOUND('',#9867,.T.);
#8043=FACE_OUTER_BOUND('',#9868,.T.);
#8044=FACE_OUTER_BOUND('',#9869,.T.);
#8045=FACE_OUTER_BOUND('',#9870,.T.);
#8046=FACE_OUTER_BOUND('',#9871,.T.);
#8047=FACE_OUTER_BOUND('',#9872,.T.);
#8048=FACE_OUTER_BOUND('',#9873,.T.);
#8049=FACE_OUTER_BOUND('',#9874,.T.);
#8050=FACE_OUTER_BOUND('',#9875,.T.);
#8051=FACE_OUTER_BOUND('',#9876,.T.);
#8052=FACE_OUTER_BOUND('',#9877,.T.);
#8053=FACE_OUTER_BOUND('',#9878,.T.);
#8054=FACE_OUTER_BOUND('',#9879,.T.);
#8055=FACE_OUTER_BOUND('',#9880,.T.);
#8056=FACE_OUTER_BOUND('',#9881,.T.);
#8057=FACE_OUTER_BOUND('',#9882,.T.);
#8058=FACE_OUTER_BOUND('',#9883,.T.);
#8059=FACE_OUTER_BOUND('',#9884,.T.);
#8060=FACE_OUTER_BOUND('',#9885,.T.);
#8061=FACE_OUTER_BOUND('',#9886,.T.);
#8062=FACE_OUTER_BOUND('',#9887,.T.);
#8063=FACE_OUTER_BOUND('',#9888,.T.);
#8064=FACE_OUTER_BOUND('',#9889,.T.);
#8065=FACE_OUTER_BOUND('',#9890,.T.);
#8066=FACE_OUTER_BOUND('',#9891,.T.);
#8067=FACE_OUTER_BOUND('',#9892,.T.);
#8068=FACE_OUTER_BOUND('',#9893,.T.);
#8069=FACE_OUTER_BOUND('',#9894,.T.);
#8070=FACE_OUTER_BOUND('',#9895,.T.);
#8071=FACE_OUTER_BOUND('',#9896,.T.);
#8072=FACE_OUTER_BOUND('',#9897,.T.);
#8073=FACE_OUTER_BOUND('',#9898,.T.);
#8074=FACE_OUTER_BOUND('',#9899,.T.);
#8075=FACE_OUTER_BOUND('',#9900,.T.);
#8076=FACE_OUTER_BOUND('',#9901,.T.);
#8077=FACE_OUTER_BOUND('',#9902,.T.);
#8078=FACE_OUTER_BOUND('',#9903,.T.);
#8079=FACE_OUTER_BOUND('',#9904,.T.);
#8080=FACE_OUTER_BOUND('',#9905,.T.);
#8081=FACE_OUTER_BOUND('',#9906,.T.);
#8082=FACE_OUTER_BOUND('',#9907,.T.);
#8083=FACE_OUTER_BOUND('',#9908,.T.);
#8084=FACE_OUTER_BOUND('',#9909,.T.);
#8085=FACE_OUTER_BOUND('',#9910,.T.);
#8086=FACE_OUTER_BOUND('',#9911,.T.);
#8087=FACE_OUTER_BOUND('',#9912,.T.);
#8088=FACE_OUTER_BOUND('',#9913,.T.);
#8089=FACE_OUTER_BOUND('',#9914,.T.);
#8090=FACE_OUTER_BOUND('',#9915,.T.);
#8091=FACE_OUTER_BOUND('',#9916,.T.);
#8092=FACE_OUTER_BOUND('',#9917,.T.);
#8093=FACE_OUTER_BOUND('',#9918,.T.);
#8094=FACE_OUTER_BOUND('',#9919,.T.);
#8095=FACE_OUTER_BOUND('',#9920,.T.);
#8096=FACE_OUTER_BOUND('',#9921,.T.);
#8097=FACE_OUTER_BOUND('',#9922,.T.);
#8098=FACE_OUTER_BOUND('',#9923,.T.);
#8099=FACE_OUTER_BOUND('',#9924,.T.);
#8100=FACE_OUTER_BOUND('',#9925,.T.);
#8101=FACE_OUTER_BOUND('',#9926,.T.);
#8102=FACE_OUTER_BOUND('',#9927,.T.);
#8103=FACE_OUTER_BOUND('',#9928,.T.);
#8104=FACE_OUTER_BOUND('',#9929,.T.);
#8105=FACE_OUTER_BOUND('',#9930,.T.);
#8106=FACE_OUTER_BOUND('',#9931,.T.);
#8107=FACE_OUTER_BOUND('',#9932,.T.);
#8108=FACE_OUTER_BOUND('',#9933,.T.);
#8109=FACE_OUTER_BOUND('',#9934,.T.);
#8110=FACE_OUTER_BOUND('',#9935,.T.);
#8111=FACE_OUTER_BOUND('',#9936,.T.);
#8112=FACE_OUTER_BOUND('',#9937,.T.);
#8113=FACE_OUTER_BOUND('',#9938,.T.);
#8114=FACE_OUTER_BOUND('',#9939,.T.);
#8115=FACE_OUTER_BOUND('',#9940,.T.);
#8116=FACE_OUTER_BOUND('',#9941,.T.);
#8117=FACE_OUTER_BOUND('',#9942,.T.);
#8118=FACE_OUTER_BOUND('',#9943,.T.);
#8119=FACE_OUTER_BOUND('',#9944,.T.);
#8120=FACE_OUTER_BOUND('',#9945,.T.);
#8121=FACE_OUTER_BOUND('',#9946,.T.);
#8122=FACE_OUTER_BOUND('',#9947,.T.);
#8123=FACE_OUTER_BOUND('',#9948,.T.);
#8124=FACE_OUTER_BOUND('',#9949,.T.);
#8125=FACE_OUTER_BOUND('',#9950,.T.);
#8126=FACE_OUTER_BOUND('',#9951,.T.);
#8127=FACE_OUTER_BOUND('',#9952,.T.);
#8128=FACE_OUTER_BOUND('',#9953,.T.);
#8129=FACE_OUTER_BOUND('',#9954,.T.);
#8130=FACE_OUTER_BOUND('',#9955,.T.);
#8131=FACE_OUTER_BOUND('',#9956,.T.);
#8132=FACE_OUTER_BOUND('',#9957,.T.);
#8133=FACE_OUTER_BOUND('',#9958,.T.);
#8134=FACE_OUTER_BOUND('',#9959,.T.);
#8135=FACE_OUTER_BOUND('',#9960,.T.);
#8136=FACE_OUTER_BOUND('',#9961,.T.);
#8137=FACE_OUTER_BOUND('',#9962,.T.);
#8138=FACE_OUTER_BOUND('',#9963,.T.);
#8139=FACE_OUTER_BOUND('',#9964,.T.);
#8140=FACE_OUTER_BOUND('',#9965,.T.);
#8141=FACE_OUTER_BOUND('',#9966,.T.);
#8142=FACE_OUTER_BOUND('',#9967,.T.);
#8143=FACE_OUTER_BOUND('',#9968,.T.);
#8144=FACE_OUTER_BOUND('',#9969,.T.);
#8145=FACE_OUTER_BOUND('',#9970,.T.);
#8146=FACE_OUTER_BOUND('',#9971,.T.);
#8147=FACE_OUTER_BOUND('',#9972,.T.);
#8148=FACE_OUTER_BOUND('',#9973,.T.);
#8149=FACE_OUTER_BOUND('',#9974,.T.);
#8150=FACE_OUTER_BOUND('',#9975,.T.);
#8151=FACE_OUTER_BOUND('',#9976,.T.);
#8152=FACE_OUTER_BOUND('',#9977,.T.);
#8153=FACE_OUTER_BOUND('',#9978,.T.);
#8154=FACE_OUTER_BOUND('',#9979,.T.);
#8155=FACE_OUTER_BOUND('',#9980,.T.);
#8156=FACE_OUTER_BOUND('',#9981,.T.);
#8157=FACE_OUTER_BOUND('',#9982,.T.);
#8158=FACE_OUTER_BOUND('',#9983,.T.);
#8159=FACE_OUTER_BOUND('',#9984,.T.);
#8160=FACE_OUTER_BOUND('',#9985,.T.);
#8161=FACE_OUTER_BOUND('',#9986,.T.);
#8162=FACE_OUTER_BOUND('',#9987,.T.);
#8163=FACE_OUTER_BOUND('',#9988,.T.);
#8164=FACE_OUTER_BOUND('',#9989,.T.);
#8165=FACE_OUTER_BOUND('',#9990,.T.);
#8166=FACE_OUTER_BOUND('',#9991,.T.);
#8167=FACE_OUTER_BOUND('',#9992,.T.);
#8168=FACE_OUTER_BOUND('',#9993,.T.);
#8169=FACE_OUTER_BOUND('',#9994,.T.);
#8170=FACE_OUTER_BOUND('',#9995,.T.);
#8171=FACE_OUTER_BOUND('',#9996,.T.);
#8172=FACE_OUTER_BOUND('',#9997,.T.);
#8173=FACE_OUTER_BOUND('',#9998,.T.);
#8174=FACE_OUTER_BOUND('',#9999,.T.);
#8175=FACE_OUTER_BOUND('',#10000,.T.);
#8176=FACE_OUTER_BOUND('',#10001,.T.);
#8177=FACE_OUTER_BOUND('',#10002,.T.);
#8178=FACE_OUTER_BOUND('',#10003,.T.);
#8179=FACE_OUTER_BOUND('',#10004,.T.);
#8180=FACE_OUTER_BOUND('',#10005,.T.);
#8181=FACE_OUTER_BOUND('',#10006,.T.);
#8182=FACE_OUTER_BOUND('',#10007,.T.);
#8183=FACE_OUTER_BOUND('',#10008,.T.);
#8184=FACE_OUTER_BOUND('',#10009,.T.);
#8185=FACE_OUTER_BOUND('',#10010,.T.);
#8186=FACE_OUTER_BOUND('',#10011,.T.);
#8187=FACE_OUTER_BOUND('',#10012,.T.);
#8188=FACE_OUTER_BOUND('',#10013,.T.);
#8189=FACE_OUTER_BOUND('',#10014,.T.);
#8190=FACE_OUTER_BOUND('',#10015,.T.);
#8191=FACE_OUTER_BOUND('',#10016,.T.);
#8192=FACE_OUTER_BOUND('',#10017,.T.);
#8193=FACE_OUTER_BOUND('',#10018,.T.);
#8194=FACE_OUTER_BOUND('',#10019,.T.);
#8195=FACE_OUTER_BOUND('',#10020,.T.);
#8196=FACE_OUTER_BOUND('',#10021,.T.);
#8197=FACE_OUTER_BOUND('',#10022,.T.);
#8198=FACE_OUTER_BOUND('',#10023,.T.);
#8199=FACE_OUTER_BOUND('',#10024,.T.);
#8200=FACE_OUTER_BOUND('',#10025,.T.);
#8201=FACE_OUTER_BOUND('',#10026,.T.);
#8202=FACE_OUTER_BOUND('',#10027,.T.);
#8203=FACE_OUTER_BOUND('',#10028,.T.);
#8204=FACE_OUTER_BOUND('',#10029,.T.);
#8205=FACE_OUTER_BOUND('',#10030,.T.);
#8206=FACE_OUTER_BOUND('',#10031,.T.);
#8207=FACE_OUTER_BOUND('',#10032,.T.);
#8208=FACE_OUTER_BOUND('',#10033,.T.);
#8209=FACE_OUTER_BOUND('',#10034,.T.);
#8210=FACE_OUTER_BOUND('',#10035,.T.);
#8211=FACE_OUTER_BOUND('',#10036,.T.);
#8212=FACE_OUTER_BOUND('',#10037,.T.);
#8213=FACE_OUTER_BOUND('',#10038,.T.);
#8214=FACE_OUTER_BOUND('',#10039,.T.);
#8215=FACE_OUTER_BOUND('',#10040,.T.);
#8216=FACE_OUTER_BOUND('',#10041,.T.);
#8217=FACE_OUTER_BOUND('',#10042,.T.);
#8218=FACE_OUTER_BOUND('',#10043,.T.);
#8219=FACE_OUTER_BOUND('',#10044,.T.);
#8220=FACE_OUTER_BOUND('',#10045,.T.);
#8221=FACE_OUTER_BOUND('',#10046,.T.);
#8222=FACE_OUTER_BOUND('',#10047,.T.);
#8223=FACE_OUTER_BOUND('',#10048,.T.);
#8224=FACE_OUTER_BOUND('',#10049,.T.);
#8225=FACE_OUTER_BOUND('',#10050,.T.);
#8226=FACE_OUTER_BOUND('',#10051,.T.);
#8227=FACE_OUTER_BOUND('',#10052,.T.);
#8228=FACE_OUTER_BOUND('',#10053,.T.);
#8229=FACE_OUTER_BOUND('',#10054,.T.);
#8230=FACE_OUTER_BOUND('',#10055,.T.);
#8231=FACE_OUTER_BOUND('',#10056,.T.);
#8232=FACE_OUTER_BOUND('',#10057,.T.);
#8233=FACE_OUTER_BOUND('',#10058,.T.);
#8234=FACE_OUTER_BOUND('',#10059,.T.);
#8235=FACE_OUTER_BOUND('',#10060,.T.);
#8236=FACE_OUTER_BOUND('',#10061,.T.);
#8237=FACE_OUTER_BOUND('',#10062,.T.);
#8238=FACE_OUTER_BOUND('',#10063,.T.);
#8239=FACE_OUTER_BOUND('',#10064,.T.);
#8240=FACE_OUTER_BOUND('',#10065,.T.);
#8241=FACE_OUTER_BOUND('',#10066,.T.);
#8242=FACE_OUTER_BOUND('',#10067,.T.);
#8243=FACE_OUTER_BOUND('',#10068,.T.);
#8244=FACE_OUTER_BOUND('',#10069,.T.);
#8245=FACE_OUTER_BOUND('',#10070,.T.);
#8246=FACE_OUTER_BOUND('',#10071,.T.);
#8247=FACE_OUTER_BOUND('',#10072,.T.);
#8248=FACE_OUTER_BOUND('',#10073,.T.);
#8249=FACE_OUTER_BOUND('',#10074,.T.);
#8250=FACE_OUTER_BOUND('',#10075,.T.);
#8251=FACE_OUTER_BOUND('',#10076,.T.);
#8252=FACE_OUTER_BOUND('',#10077,.T.);
#8253=FACE_OUTER_BOUND('',#10078,.T.);
#8254=FACE_OUTER_BOUND('',#10079,.T.);
#8255=FACE_OUTER_BOUND('',#10080,.T.);
#8256=FACE_OUTER_BOUND('',#10081,.T.);
#8257=FACE_OUTER_BOUND('',#10082,.T.);
#8258=FACE_OUTER_BOUND('',#10083,.T.);
#8259=FACE_OUTER_BOUND('',#10084,.T.);
#8260=FACE_OUTER_BOUND('',#10085,.T.);
#8261=FACE_OUTER_BOUND('',#10086,.T.);
#8262=FACE_OUTER_BOUND('',#10087,.T.);
#8263=FACE_OUTER_BOUND('',#10088,.T.);
#8264=FACE_OUTER_BOUND('',#10089,.T.);
#8265=FACE_OUTER_BOUND('',#10090,.T.);
#8266=FACE_OUTER_BOUND('',#10091,.T.);
#8267=FACE_OUTER_BOUND('',#10092,.T.);
#8268=FACE_OUTER_BOUND('',#10093,.T.);
#8269=FACE_OUTER_BOUND('',#10094,.T.);
#8270=FACE_OUTER_BOUND('',#10095,.T.);
#8271=FACE_OUTER_BOUND('',#10096,.T.);
#8272=FACE_OUTER_BOUND('',#10097,.T.);
#8273=FACE_OUTER_BOUND('',#10098,.T.);
#8274=FACE_OUTER_BOUND('',#10099,.T.);
#8275=FACE_OUTER_BOUND('',#10100,.T.);
#8276=FACE_OUTER_BOUND('',#10101,.T.);
#8277=FACE_OUTER_BOUND('',#10102,.T.);
#8278=FACE_OUTER_BOUND('',#10103,.T.);
#8279=FACE_OUTER_BOUND('',#10104,.T.);
#8280=FACE_OUTER_BOUND('',#10105,.T.);
#8281=FACE_OUTER_BOUND('',#10106,.T.);
#8282=FACE_OUTER_BOUND('',#10107,.T.);
#8283=FACE_OUTER_BOUND('',#10108,.T.);
#8284=FACE_OUTER_BOUND('',#10109,.T.);
#8285=FACE_OUTER_BOUND('',#10110,.T.);
#8286=FACE_OUTER_BOUND('',#10111,.T.);
#8287=FACE_OUTER_BOUND('',#10112,.T.);
#8288=FACE_OUTER_BOUND('',#10113,.T.);
#8289=FACE_OUTER_BOUND('',#10114,.T.);
#8290=FACE_OUTER_BOUND('',#10115,.T.);
#8291=FACE_OUTER_BOUND('',#10116,.T.);
#8292=FACE_OUTER_BOUND('',#10117,.T.);
#8293=FACE_OUTER_BOUND('',#10118,.T.);
#8294=FACE_OUTER_BOUND('',#10119,.T.);
#8295=FACE_OUTER_BOUND('',#10120,.T.);
#8296=FACE_OUTER_BOUND('',#10121,.T.);
#8297=FACE_OUTER_BOUND('',#10122,.T.);
#8298=FACE_OUTER_BOUND('',#10123,.T.);
#8299=FACE_OUTER_BOUND('',#10124,.T.);
#8300=FACE_OUTER_BOUND('',#10125,.T.);
#8301=FACE_OUTER_BOUND('',#10126,.T.);
#8302=FACE_OUTER_BOUND('',#10127,.T.);
#8303=FACE_OUTER_BOUND('',#10128,.T.);
#8304=FACE_OUTER_BOUND('',#10129,.T.);
#8305=FACE_OUTER_BOUND('',#10130,.T.);
#8306=FACE_OUTER_BOUND('',#10131,.T.);
#8307=FACE_OUTER_BOUND('',#10132,.T.);
#8308=FACE_OUTER_BOUND('',#10133,.T.);
#8309=FACE_OUTER_BOUND('',#10134,.T.);
#8310=FACE_OUTER_BOUND('',#10135,.T.);
#8311=FACE_OUTER_BOUND('',#10136,.T.);
#8312=FACE_OUTER_BOUND('',#10137,.T.);
#8313=FACE_OUTER_BOUND('',#10138,.T.);
#8314=FACE_OUTER_BOUND('',#10139,.T.);
#8315=FACE_OUTER_BOUND('',#10140,.T.);
#8316=FACE_OUTER_BOUND('',#10141,.T.);
#8317=FACE_OUTER_BOUND('',#10142,.T.);
#8318=FACE_OUTER_BOUND('',#10143,.T.);
#8319=FACE_OUTER_BOUND('',#10144,.T.);
#8320=FACE_OUTER_BOUND('',#10145,.T.);
#8321=FACE_OUTER_BOUND('',#10146,.T.);
#8322=FACE_OUTER_BOUND('',#10147,.T.);
#8323=FACE_OUTER_BOUND('',#10148,.T.);
#8324=FACE_OUTER_BOUND('',#10149,.T.);
#8325=FACE_OUTER_BOUND('',#10150,.T.);
#8326=FACE_OUTER_BOUND('',#10151,.T.);
#8327=FACE_OUTER_BOUND('',#10152,.T.);
#8328=FACE_OUTER_BOUND('',#10153,.T.);
#8329=FACE_OUTER_BOUND('',#10154,.T.);
#8330=FACE_OUTER_BOUND('',#10155,.T.);
#8331=FACE_OUTER_BOUND('',#10156,.T.);
#8332=FACE_OUTER_BOUND('',#10157,.T.);
#8333=FACE_OUTER_BOUND('',#10158,.T.);
#8334=FACE_OUTER_BOUND('',#10159,.T.);
#8335=FACE_OUTER_BOUND('',#10160,.T.);
#8336=FACE_OUTER_BOUND('',#10161,.T.);
#8337=FACE_OUTER_BOUND('',#10162,.T.);
#8338=FACE_OUTER_BOUND('',#10163,.T.);
#8339=FACE_OUTER_BOUND('',#10164,.T.);
#8340=FACE_OUTER_BOUND('',#10165,.T.);
#8341=FACE_OUTER_BOUND('',#10166,.T.);
#8342=FACE_OUTER_BOUND('',#10167,.T.);
#8343=FACE_OUTER_BOUND('',#10168,.T.);
#8344=FACE_OUTER_BOUND('',#10169,.T.);
#8345=FACE_OUTER_BOUND('',#10170,.T.);
#8346=FACE_OUTER_BOUND('',#10171,.T.);
#8347=FACE_OUTER_BOUND('',#10172,.T.);
#8348=FACE_OUTER_BOUND('',#10173,.T.);
#8349=FACE_OUTER_BOUND('',#10174,.T.);
#8350=FACE_OUTER_BOUND('',#10175,.T.);
#8351=FACE_OUTER_BOUND('',#10176,.T.);
#8352=FACE_OUTER_BOUND('',#10177,.T.);
#8353=FACE_OUTER_BOUND('',#10178,.T.);
#8354=FACE_OUTER_BOUND('',#10179,.T.);
#8355=FACE_OUTER_BOUND('',#10180,.T.);
#8356=FACE_OUTER_BOUND('',#10181,.T.);
#8357=FACE_OUTER_BOUND('',#10182,.T.);
#8358=FACE_OUTER_BOUND('',#10183,.T.);
#8359=FACE_OUTER_BOUND('',#10184,.T.);
#8360=FACE_OUTER_BOUND('',#10185,.T.);
#8361=FACE_OUTER_BOUND('',#10186,.T.);
#8362=FACE_OUTER_BOUND('',#10187,.T.);
#8363=FACE_OUTER_BOUND('',#10188,.T.);
#8364=FACE_OUTER_BOUND('',#10189,.T.);
#8365=FACE_OUTER_BOUND('',#10190,.T.);
#8366=FACE_OUTER_BOUND('',#10191,.T.);
#8367=FACE_OUTER_BOUND('',#10192,.T.);
#8368=FACE_OUTER_BOUND('',#10193,.T.);
#8369=FACE_OUTER_BOUND('',#10194,.T.);
#8370=FACE_OUTER_BOUND('',#10195,.T.);
#8371=FACE_OUTER_BOUND('',#10196,.T.);
#8372=FACE_OUTER_BOUND('',#10197,.T.);
#8373=FACE_OUTER_BOUND('',#10198,.T.);
#8374=FACE_OUTER_BOUND('',#10199,.T.);
#8375=FACE_OUTER_BOUND('',#10200,.T.);
#8376=FACE_OUTER_BOUND('',#10201,.T.);
#8377=FACE_OUTER_BOUND('',#10202,.T.);
#8378=FACE_OUTER_BOUND('',#10203,.T.);
#8379=FACE_OUTER_BOUND('',#10204,.T.);
#8380=FACE_OUTER_BOUND('',#10205,.T.);
#8381=FACE_OUTER_BOUND('',#10206,.T.);
#8382=FACE_OUTER_BOUND('',#10207,.T.);
#8383=FACE_OUTER_BOUND('',#10208,.T.);
#8384=FACE_OUTER_BOUND('',#10209,.T.);
#8385=FACE_OUTER_BOUND('',#10210,.T.);
#8386=FACE_OUTER_BOUND('',#10211,.T.);
#8387=FACE_OUTER_BOUND('',#10212,.T.);
#8388=FACE_OUTER_BOUND('',#10213,.T.);
#8389=FACE_OUTER_BOUND('',#10214,.T.);
#8390=FACE_OUTER_BOUND('',#10215,.T.);
#8391=FACE_OUTER_BOUND('',#10216,.T.);
#8392=FACE_OUTER_BOUND('',#10217,.T.);
#8393=FACE_OUTER_BOUND('',#10218,.T.);
#8394=FACE_OUTER_BOUND('',#10219,.T.);
#8395=FACE_OUTER_BOUND('',#10220,.T.);
#8396=FACE_OUTER_BOUND('',#10221,.T.);
#8397=FACE_OUTER_BOUND('',#10222,.T.);
#8398=FACE_OUTER_BOUND('',#10223,.T.);
#8399=FACE_OUTER_BOUND('',#10224,.T.);
#8400=FACE_OUTER_BOUND('',#10225,.T.);
#8401=FACE_OUTER_BOUND('',#10226,.T.);
#8402=FACE_OUTER_BOUND('',#10227,.T.);
#8403=FACE_OUTER_BOUND('',#10228,.T.);
#8404=FACE_OUTER_BOUND('',#10229,.T.);
#8405=FACE_OUTER_BOUND('',#10230,.T.);
#8406=FACE_OUTER_BOUND('',#10231,.T.);
#8407=FACE_OUTER_BOUND('',#10232,.T.);
#8408=FACE_OUTER_BOUND('',#10233,.T.);
#8409=FACE_OUTER_BOUND('',#10234,.T.);
#8410=FACE_OUTER_BOUND('',#10235,.T.);
#8411=FACE_OUTER_BOUND('',#10236,.T.);
#8412=FACE_OUTER_BOUND('',#10237,.T.);
#8413=FACE_OUTER_BOUND('',#10238,.T.);
#8414=FACE_OUTER_BOUND('',#10239,.T.);
#8415=FACE_OUTER_BOUND('',#10240,.T.);
#8416=FACE_OUTER_BOUND('',#10241,.T.);
#8417=FACE_OUTER_BOUND('',#10242,.T.);
#8418=FACE_OUTER_BOUND('',#10243,.T.);
#8419=FACE_OUTER_BOUND('',#10244,.T.);
#8420=FACE_OUTER_BOUND('',#10245,.T.);
#8421=FACE_OUTER_BOUND('',#10246,.T.);
#8422=FACE_OUTER_BOUND('',#10247,.T.);
#8423=FACE_OUTER_BOUND('',#10248,.T.);
#8424=FACE_OUTER_BOUND('',#10249,.T.);
#8425=FACE_OUTER_BOUND('',#10250,.T.);
#8426=FACE_OUTER_BOUND('',#10251,.T.);
#8427=FACE_OUTER_BOUND('',#10252,.T.);
#8428=FACE_OUTER_BOUND('',#10253,.T.);
#8429=FACE_OUTER_BOUND('',#10254,.T.);
#8430=FACE_OUTER_BOUND('',#10255,.T.);
#8431=FACE_OUTER_BOUND('',#10256,.T.);
#8432=FACE_OUTER_BOUND('',#10257,.T.);
#8433=FACE_OUTER_BOUND('',#10258,.T.);
#8434=FACE_OUTER_BOUND('',#10259,.T.);
#8435=FACE_OUTER_BOUND('',#10260,.T.);
#8436=FACE_OUTER_BOUND('',#10261,.T.);
#8437=FACE_OUTER_BOUND('',#10262,.T.);
#8438=FACE_OUTER_BOUND('',#10263,.T.);
#8439=FACE_OUTER_BOUND('',#10264,.T.);
#8440=FACE_OUTER_BOUND('',#10265,.T.);
#8441=FACE_OUTER_BOUND('',#10266,.T.);
#8442=FACE_OUTER_BOUND('',#10267,.T.);
#8443=FACE_OUTER_BOUND('',#10268,.T.);
#8444=FACE_OUTER_BOUND('',#10269,.T.);
#8445=FACE_OUTER_BOUND('',#10270,.T.);
#8446=FACE_OUTER_BOUND('',#10271,.T.);
#8447=FACE_OUTER_BOUND('',#10272,.T.);
#8448=FACE_OUTER_BOUND('',#10273,.T.);
#8449=FACE_OUTER_BOUND('',#10274,.T.);
#8450=FACE_OUTER_BOUND('',#10275,.T.);
#8451=FACE_OUTER_BOUND('',#10276,.T.);
#8452=FACE_OUTER_BOUND('',#10277,.T.);
#8453=FACE_OUTER_BOUND('',#10278,.T.);
#8454=FACE_OUTER_BOUND('',#10279,.T.);
#8455=FACE_OUTER_BOUND('',#10280,.T.);
#8456=FACE_OUTER_BOUND('',#10281,.T.);
#8457=FACE_OUTER_BOUND('',#10282,.T.);
#8458=FACE_OUTER_BOUND('',#10283,.T.);
#8459=FACE_OUTER_BOUND('',#10284,.T.);
#8460=FACE_OUTER_BOUND('',#10285,.T.);
#8461=FACE_OUTER_BOUND('',#10286,.T.);
#8462=FACE_OUTER_BOUND('',#10287,.T.);
#8463=FACE_OUTER_BOUND('',#10288,.T.);
#8464=FACE_OUTER_BOUND('',#10289,.T.);
#8465=FACE_OUTER_BOUND('',#10290,.T.);
#8466=FACE_OUTER_BOUND('',#10291,.T.);
#8467=FACE_OUTER_BOUND('',#10292,.T.);
#8468=FACE_OUTER_BOUND('',#10293,.T.);
#8469=FACE_OUTER_BOUND('',#10294,.T.);
#8470=FACE_OUTER_BOUND('',#10295,.T.);
#8471=FACE_OUTER_BOUND('',#10296,.T.);
#8472=FACE_OUTER_BOUND('',#10297,.T.);
#8473=FACE_OUTER_BOUND('',#10298,.T.);
#8474=FACE_OUTER_BOUND('',#10299,.T.);
#8475=FACE_OUTER_BOUND('',#10300,.T.);
#8476=FACE_OUTER_BOUND('',#10301,.T.);
#8477=FACE_OUTER_BOUND('',#10302,.T.);
#8478=FACE_OUTER_BOUND('',#10303,.T.);
#8479=FACE_OUTER_BOUND('',#10304,.T.);
#8480=FACE_OUTER_BOUND('',#10305,.T.);
#8481=FACE_OUTER_BOUND('',#10306,.T.);
#8482=FACE_OUTER_BOUND('',#10307,.T.);
#8483=FACE_OUTER_BOUND('',#10308,.T.);
#8484=FACE_OUTER_BOUND('',#10309,.T.);
#8485=FACE_OUTER_BOUND('',#10310,.T.);
#8486=FACE_OUTER_BOUND('',#10311,.T.);
#8487=FACE_OUTER_BOUND('',#10312,.T.);
#8488=FACE_OUTER_BOUND('',#10313,.T.);
#8489=FACE_OUTER_BOUND('',#10314,.T.);
#8490=FACE_OUTER_BOUND('',#10315,.T.);
#8491=FACE_OUTER_BOUND('',#10316,.T.);
#8492=FACE_OUTER_BOUND('',#10317,.T.);
#8493=FACE_OUTER_BOUND('',#10318,.T.);
#8494=FACE_OUTER_BOUND('',#10319,.T.);
#8495=FACE_OUTER_BOUND('',#10320,.T.);
#8496=FACE_OUTER_BOUND('',#10321,.T.);
#8497=FACE_OUTER_BOUND('',#10322,.T.);
#8498=FACE_OUTER_BOUND('',#10323,.T.);
#8499=FACE_OUTER_BOUND('',#10324,.T.);
#8500=FACE_OUTER_BOUND('',#10325,.T.);
#8501=FACE_OUTER_BOUND('',#10326,.T.);
#8502=FACE_OUTER_BOUND('',#10327,.T.);
#8503=FACE_OUTER_BOUND('',#10328,.T.);
#8504=FACE_OUTER_BOUND('',#10329,.T.);
#8505=FACE_OUTER_BOUND('',#10330,.T.);
#8506=FACE_OUTER_BOUND('',#10331,.T.);
#8507=FACE_OUTER_BOUND('',#10332,.T.);
#8508=FACE_OUTER_BOUND('',#10333,.T.);
#8509=FACE_OUTER_BOUND('',#10334,.T.);
#8510=FACE_OUTER_BOUND('',#10335,.T.);
#8511=FACE_OUTER_BOUND('',#10336,.T.);
#8512=FACE_OUTER_BOUND('',#10337,.T.);
#8513=FACE_OUTER_BOUND('',#10338,.T.);
#8514=FACE_OUTER_BOUND('',#10339,.T.);
#8515=FACE_OUTER_BOUND('',#10340,.T.);
#8516=FACE_OUTER_BOUND('',#10341,.T.);
#8517=FACE_OUTER_BOUND('',#10342,.T.);
#8518=FACE_OUTER_BOUND('',#10343,.T.);
#8519=FACE_OUTER_BOUND('',#10344,.T.);
#8520=FACE_OUTER_BOUND('',#10345,.T.);
#8521=FACE_OUTER_BOUND('',#10346,.T.);
#8522=FACE_OUTER_BOUND('',#10347,.T.);
#8523=FACE_OUTER_BOUND('',#10348,.T.);
#8524=FACE_OUTER_BOUND('',#10349,.T.);
#8525=FACE_OUTER_BOUND('',#10350,.T.);
#8526=FACE_OUTER_BOUND('',#10351,.T.);
#8527=FACE_OUTER_BOUND('',#10352,.T.);
#8528=FACE_OUTER_BOUND('',#10353,.T.);
#8529=FACE_OUTER_BOUND('',#10354,.T.);
#8530=FACE_OUTER_BOUND('',#10355,.T.);
#8531=FACE_OUTER_BOUND('',#10356,.T.);
#8532=FACE_OUTER_BOUND('',#10357,.T.);
#8533=FACE_OUTER_BOUND('',#10358,.T.);
#8534=FACE_OUTER_BOUND('',#10359,.T.);
#8535=FACE_OUTER_BOUND('',#10360,.T.);
#8536=FACE_OUTER_BOUND('',#10361,.T.);
#8537=FACE_OUTER_BOUND('',#10362,.T.);
#8538=FACE_OUTER_BOUND('',#10363,.T.);
#8539=FACE_OUTER_BOUND('',#10364,.T.);
#8540=FACE_OUTER_BOUND('',#10365,.T.);
#8541=FACE_OUTER_BOUND('',#10366,.T.);
#8542=FACE_OUTER_BOUND('',#10367,.T.);
#8543=FACE_OUTER_BOUND('',#10368,.T.);
#8544=FACE_OUTER_BOUND('',#10369,.T.);
#8545=FACE_OUTER_BOUND('',#10370,.T.);
#8546=FACE_OUTER_BOUND('',#10371,.T.);
#8547=FACE_OUTER_BOUND('',#10372,.T.);
#8548=FACE_OUTER_BOUND('',#10373,.T.);
#8549=FACE_OUTER_BOUND('',#10374,.T.);
#8550=FACE_OUTER_BOUND('',#10375,.T.);
#8551=FACE_OUTER_BOUND('',#10376,.T.);
#8552=FACE_OUTER_BOUND('',#10377,.T.);
#8553=FACE_OUTER_BOUND('',#10378,.T.);
#8554=FACE_OUTER_BOUND('',#10379,.T.);
#8555=FACE_OUTER_BOUND('',#10380,.T.);
#8556=FACE_OUTER_BOUND('',#10381,.T.);
#8557=FACE_OUTER_BOUND('',#10382,.T.);
#8558=FACE_OUTER_BOUND('',#10383,.T.);
#8559=FACE_OUTER_BOUND('',#10384,.T.);
#8560=FACE_OUTER_BOUND('',#10385,.T.);
#8561=FACE_OUTER_BOUND('',#10386,.T.);
#8562=FACE_OUTER_BOUND('',#10387,.T.);
#8563=FACE_OUTER_BOUND('',#10388,.T.);
#8564=FACE_OUTER_BOUND('',#10389,.T.);
#8565=FACE_OUTER_BOUND('',#10390,.T.);
#8566=FACE_OUTER_BOUND('',#10391,.T.);
#8567=FACE_OUTER_BOUND('',#10392,.T.);
#8568=FACE_OUTER_BOUND('',#10393,.T.);
#8569=FACE_OUTER_BOUND('',#10394,.T.);
#8570=FACE_OUTER_BOUND('',#10395,.T.);
#8571=FACE_OUTER_BOUND('',#10396,.T.);
#8572=FACE_OUTER_BOUND('',#10397,.T.);
#8573=FACE_OUTER_BOUND('',#10398,.T.);
#8574=FACE_OUTER_BOUND('',#10399,.T.);
#8575=FACE_OUTER_BOUND('',#10400,.T.);
#8576=FACE_OUTER_BOUND('',#10401,.T.);
#8577=FACE_OUTER_BOUND('',#10402,.T.);
#8578=FACE_OUTER_BOUND('',#10403,.T.);
#8579=FACE_OUTER_BOUND('',#10404,.T.);
#8580=FACE_OUTER_BOUND('',#10405,.T.);
#8581=FACE_OUTER_BOUND('',#10406,.T.);
#8582=FACE_OUTER_BOUND('',#10407,.T.);
#8583=FACE_OUTER_BOUND('',#10408,.T.);
#8584=FACE_OUTER_BOUND('',#10409,.T.);
#8585=FACE_OUTER_BOUND('',#10410,.T.);
#8586=FACE_OUTER_BOUND('',#10411,.T.);
#8587=FACE_OUTER_BOUND('',#10412,.T.);
#8588=FACE_OUTER_BOUND('',#10413,.T.);
#8589=FACE_OUTER_BOUND('',#10414,.T.);
#8590=FACE_OUTER_BOUND('',#10415,.T.);
#8591=FACE_OUTER_BOUND('',#10416,.T.);
#8592=FACE_OUTER_BOUND('',#10417,.T.);
#8593=FACE_OUTER_BOUND('',#10418,.T.);
#8594=FACE_OUTER_BOUND('',#10419,.T.);
#8595=FACE_OUTER_BOUND('',#10420,.T.);
#8596=FACE_OUTER_BOUND('',#10421,.T.);
#8597=FACE_OUTER_BOUND('',#10422,.T.);
#8598=FACE_OUTER_BOUND('',#10423,.T.);
#8599=FACE_OUTER_BOUND('',#10424,.T.);
#8600=FACE_OUTER_BOUND('',#10425,.T.);
#8601=FACE_OUTER_BOUND('',#10426,.T.);
#8602=FACE_OUTER_BOUND('',#10427,.T.);
#8603=FACE_OUTER_BOUND('',#10428,.T.);
#8604=FACE_OUTER_BOUND('',#10429,.T.);
#8605=FACE_OUTER_BOUND('',#10430,.T.);
#8606=FACE_OUTER_BOUND('',#10431,.T.);
#8607=FACE_OUTER_BOUND('',#10432,.T.);
#8608=FACE_OUTER_BOUND('',#10433,.T.);
#8609=FACE_OUTER_BOUND('',#10434,.T.);
#8610=FACE_OUTER_BOUND('',#10435,.T.);
#8611=FACE_OUTER_BOUND('',#10436,.T.);
#8612=FACE_OUTER_BOUND('',#10437,.T.);
#8613=FACE_OUTER_BOUND('',#10438,.T.);
#8614=FACE_OUTER_BOUND('',#10439,.T.);
#8615=FACE_OUTER_BOUND('',#10440,.T.);
#8616=FACE_OUTER_BOUND('',#10441,.T.);
#8617=FACE_OUTER_BOUND('',#10442,.T.);
#8618=FACE_OUTER_BOUND('',#10443,.T.);
#8619=FACE_OUTER_BOUND('',#10444,.T.);
#8620=FACE_OUTER_BOUND('',#10445,.T.);
#8621=FACE_OUTER_BOUND('',#10446,.T.);
#8622=FACE_OUTER_BOUND('',#10447,.T.);
#8623=FACE_OUTER_BOUND('',#10448,.T.);
#8624=FACE_OUTER_BOUND('',#10449,.T.);
#8625=FACE_OUTER_BOUND('',#10450,.T.);
#8626=FACE_OUTER_BOUND('',#10451,.T.);
#8627=FACE_OUTER_BOUND('',#10452,.T.);
#8628=FACE_OUTER_BOUND('',#10453,.T.);
#8629=FACE_OUTER_BOUND('',#10454,.T.);
#8630=FACE_OUTER_BOUND('',#10455,.T.);
#8631=FACE_OUTER_BOUND('',#10456,.T.);
#8632=FACE_OUTER_BOUND('',#10457,.T.);
#8633=FACE_OUTER_BOUND('',#10458,.T.);
#8634=FACE_OUTER_BOUND('',#10459,.T.);
#8635=FACE_OUTER_BOUND('',#10460,.T.);
#8636=FACE_OUTER_BOUND('',#10461,.T.);
#8637=FACE_OUTER_BOUND('',#10462,.T.);
#8638=FACE_OUTER_BOUND('',#10463,.T.);
#8639=FACE_OUTER_BOUND('',#10464,.T.);
#8640=FACE_OUTER_BOUND('',#10465,.T.);
#8641=FACE_OUTER_BOUND('',#10466,.T.);
#8642=FACE_OUTER_BOUND('',#10467,.T.);
#8643=FACE_OUTER_BOUND('',#10468,.T.);
#8644=FACE_OUTER_BOUND('',#10469,.T.);
#8645=FACE_OUTER_BOUND('',#10470,.T.);
#8646=FACE_OUTER_BOUND('',#10471,.T.);
#8647=FACE_OUTER_BOUND('',#10472,.T.);
#8648=FACE_OUTER_BOUND('',#10473,.T.);
#8649=FACE_OUTER_BOUND('',#10474,.T.);
#8650=FACE_OUTER_BOUND('',#10475,.T.);
#8651=FACE_OUTER_BOUND('',#10476,.T.);
#8652=FACE_OUTER_BOUND('',#10477,.T.);
#8653=FACE_OUTER_BOUND('',#10478,.T.);
#8654=FACE_OUTER_BOUND('',#10479,.T.);
#8655=FACE_OUTER_BOUND('',#10480,.T.);
#8656=FACE_OUTER_BOUND('',#10481,.T.);
#8657=FACE_OUTER_BOUND('',#10482,.T.);
#8658=FACE_OUTER_BOUND('',#10483,.T.);
#8659=FACE_OUTER_BOUND('',#10484,.T.);
#8660=FACE_OUTER_BOUND('',#10485,.T.);
#8661=FACE_OUTER_BOUND('',#10486,.T.);
#8662=FACE_OUTER_BOUND('',#10487,.T.);
#8663=FACE_OUTER_BOUND('',#10488,.T.);
#8664=FACE_OUTER_BOUND('',#10489,.T.);
#8665=FACE_OUTER_BOUND('',#10490,.T.);
#8666=FACE_OUTER_BOUND('',#10491,.T.);
#8667=FACE_OUTER_BOUND('',#10492,.T.);
#8668=FACE_OUTER_BOUND('',#10493,.T.);
#8669=FACE_OUTER_BOUND('',#10494,.T.);
#8670=FACE_OUTER_BOUND('',#10495,.T.);
#8671=FACE_OUTER_BOUND('',#10496,.T.);
#8672=FACE_OUTER_BOUND('',#10497,.T.);
#8673=FACE_OUTER_BOUND('',#10498,.T.);
#8674=FACE_OUTER_BOUND('',#10499,.T.);
#8675=FACE_OUTER_BOUND('',#10500,.T.);
#8676=FACE_OUTER_BOUND('',#10501,.T.);
#8677=FACE_OUTER_BOUND('',#10502,.T.);
#8678=FACE_OUTER_BOUND('',#10503,.T.);
#8679=FACE_OUTER_BOUND('',#10504,.T.);
#8680=FACE_OUTER_BOUND('',#10505,.T.);
#8681=FACE_OUTER_BOUND('',#10506,.T.);
#8682=FACE_OUTER_BOUND('',#10507,.T.);
#8683=FACE_OUTER_BOUND('',#10508,.T.);
#8684=FACE_OUTER_BOUND('',#10509,.T.);
#8685=FACE_OUTER_BOUND('',#10510,.T.);
#8686=FACE_OUTER_BOUND('',#10511,.T.);
#8687=FACE_OUTER_BOUND('',#10512,.T.);
#8688=FACE_OUTER_BOUND('',#10513,.T.);
#8689=FACE_OUTER_BOUND('',#10514,.T.);
#8690=FACE_OUTER_BOUND('',#10515,.T.);
#8691=FACE_OUTER_BOUND('',#10516,.T.);
#8692=FACE_OUTER_BOUND('',#10517,.T.);
#8693=FACE_OUTER_BOUND('',#10518,.T.);
#8694=FACE_OUTER_BOUND('',#10519,.T.);
#8695=FACE_OUTER_BOUND('',#10520,.T.);
#8696=FACE_OUTER_BOUND('',#10521,.T.);
#8697=FACE_OUTER_BOUND('',#10522,.T.);
#8698=FACE_OUTER_BOUND('',#10523,.T.);
#8699=FACE_OUTER_BOUND('',#10524,.T.);
#8700=FACE_OUTER_BOUND('',#10525,.T.);
#8701=FACE_OUTER_BOUND('',#10526,.T.);
#8702=FACE_OUTER_BOUND('',#10527,.T.);
#8703=FACE_OUTER_BOUND('',#10528,.T.);
#8704=FACE_OUTER_BOUND('',#10529,.T.);
#8705=FACE_OUTER_BOUND('',#10530,.T.);
#8706=FACE_OUTER_BOUND('',#10531,.T.);
#8707=FACE_OUTER_BOUND('',#10532,.T.);
#8708=FACE_OUTER_BOUND('',#10533,.T.);
#8709=FACE_OUTER_BOUND('',#10534,.T.);
#8710=FACE_OUTER_BOUND('',#10535,.T.);
#8711=FACE_OUTER_BOUND('',#10536,.T.);
#8712=FACE_OUTER_BOUND('',#10537,.T.);
#8713=FACE_OUTER_BOUND('',#10538,.T.);
#8714=FACE_OUTER_BOUND('',#10539,.T.);
#8715=FACE_OUTER_BOUND('',#10540,.T.);
#8716=FACE_OUTER_BOUND('',#10541,.T.);
#8717=FACE_OUTER_BOUND('',#10542,.T.);
#8718=FACE_OUTER_BOUND('',#10543,.T.);
#8719=FACE_OUTER_BOUND('',#10544,.T.);
#8720=FACE_OUTER_BOUND('',#10545,.T.);
#8721=FACE_OUTER_BOUND('',#10546,.T.);
#8722=FACE_OUTER_BOUND('',#10547,.T.);
#8723=FACE_OUTER_BOUND('',#10548,.T.);
#8724=FACE_OUTER_BOUND('',#10549,.T.);
#8725=FACE_OUTER_BOUND('',#10550,.T.);
#8726=FACE_OUTER_BOUND('',#10551,.T.);
#8727=FACE_OUTER_BOUND('',#10552,.T.);
#8728=FACE_OUTER_BOUND('',#10553,.T.);
#8729=FACE_OUTER_BOUND('',#10554,.T.);
#8730=FACE_OUTER_BOUND('',#10555,.T.);
#8731=FACE_OUTER_BOUND('',#10556,.T.);
#8732=FACE_OUTER_BOUND('',#10557,.T.);
#8733=FACE_OUTER_BOUND('',#10558,.T.);
#8734=FACE_OUTER_BOUND('',#10559,.T.);
#8735=FACE_OUTER_BOUND('',#10560,.T.);
#8736=FACE_OUTER_BOUND('',#10561,.T.);
#8737=FACE_OUTER_BOUND('',#10562,.T.);
#8738=FACE_OUTER_BOUND('',#10563,.T.);
#8739=FACE_OUTER_BOUND('',#10564,.T.);
#8740=FACE_OUTER_BOUND('',#10565,.T.);
#8741=FACE_OUTER_BOUND('',#10566,.T.);
#8742=FACE_OUTER_BOUND('',#10567,.T.);
#8743=FACE_OUTER_BOUND('',#10568,.T.);
#8744=FACE_OUTER_BOUND('',#10569,.T.);
#8745=FACE_OUTER_BOUND('',#10570,.T.);
#8746=FACE_OUTER_BOUND('',#10571,.T.);
#8747=FACE_OUTER_BOUND('',#10572,.T.);
#8748=FACE_OUTER_BOUND('',#10573,.T.);
#8749=FACE_OUTER_BOUND('',#10574,.T.);
#8750=FACE_OUTER_BOUND('',#10575,.T.);
#8751=FACE_OUTER_BOUND('',#10576,.T.);
#8752=FACE_OUTER_BOUND('',#10577,.T.);
#8753=FACE_OUTER_BOUND('',#10578,.T.);
#8754=FACE_OUTER_BOUND('',#10579,.T.);
#8755=FACE_OUTER_BOUND('',#10580,.T.);
#8756=FACE_OUTER_BOUND('',#10581,.T.);
#8757=FACE_OUTER_BOUND('',#10582,.T.);
#8758=FACE_OUTER_BOUND('',#10583,.T.);
#8759=FACE_OUTER_BOUND('',#10584,.T.);
#8760=FACE_OUTER_BOUND('',#10585,.T.);
#8761=FACE_OUTER_BOUND('',#10586,.T.);
#8762=FACE_OUTER_BOUND('',#10587,.T.);
#8763=FACE_OUTER_BOUND('',#10588,.T.);
#8764=FACE_OUTER_BOUND('',#10589,.T.);
#8765=FACE_OUTER_BOUND('',#10590,.T.);
#8766=FACE_OUTER_BOUND('',#10591,.T.);
#8767=FACE_OUTER_BOUND('',#10592,.T.);
#8768=FACE_OUTER_BOUND('',#10593,.T.);
#8769=FACE_OUTER_BOUND('',#10594,.T.);
#8770=FACE_OUTER_BOUND('',#10595,.T.);
#8771=FACE_OUTER_BOUND('',#10596,.T.);
#8772=FACE_OUTER_BOUND('',#10597,.T.);
#8773=FACE_OUTER_BOUND('',#10598,.T.);
#8774=FACE_OUTER_BOUND('',#10599,.T.);
#8775=FACE_OUTER_BOUND('',#10600,.T.);
#8776=FACE_OUTER_BOUND('',#10601,.T.);
#8777=FACE_OUTER_BOUND('',#10602,.T.);
#8778=FACE_OUTER_BOUND('',#10603,.T.);
#8779=FACE_OUTER_BOUND('',#10604,.T.);
#8780=FACE_OUTER_BOUND('',#10605,.T.);
#8781=FACE_OUTER_BOUND('',#10606,.T.);
#8782=FACE_OUTER_BOUND('',#10607,.T.);
#8783=FACE_OUTER_BOUND('',#10608,.T.);
#8784=FACE_OUTER_BOUND('',#10609,.T.);
#8785=FACE_OUTER_BOUND('',#10610,.T.);
#8786=FACE_OUTER_BOUND('',#10611,.T.);
#8787=FACE_OUTER_BOUND('',#10612,.T.);
#8788=FACE_OUTER_BOUND('',#10613,.T.);
#8789=FACE_OUTER_BOUND('',#10614,.T.);
#8790=FACE_OUTER_BOUND('',#10615,.T.);
#8791=FACE_OUTER_BOUND('',#10616,.T.);
#8792=FACE_OUTER_BOUND('',#10617,.T.);
#8793=FACE_OUTER_BOUND('',#10618,.T.);
#8794=FACE_OUTER_BOUND('',#10619,.T.);
#8795=FACE_OUTER_BOUND('',#10620,.T.);
#8796=FACE_OUTER_BOUND('',#10621,.T.);
#8797=FACE_OUTER_BOUND('',#10622,.T.);
#8798=FACE_OUTER_BOUND('',#10623,.T.);
#8799=FACE_OUTER_BOUND('',#10624,.T.);
#8800=FACE_OUTER_BOUND('',#10625,.T.);
#8801=FACE_OUTER_BOUND('',#10626,.T.);
#8802=FACE_OUTER_BOUND('',#10627,.T.);
#8803=FACE_OUTER_BOUND('',#10628,.T.);
#8804=FACE_OUTER_BOUND('',#10629,.T.);
#8805=FACE_OUTER_BOUND('',#10630,.T.);
#8806=FACE_OUTER_BOUND('',#10631,.T.);
#8807=FACE_OUTER_BOUND('',#10632,.T.);
#8808=FACE_OUTER_BOUND('',#10633,.T.);
#8809=FACE_OUTER_BOUND('',#10634,.T.);
#8810=FACE_OUTER_BOUND('',#10635,.T.);
#8811=FACE_OUTER_BOUND('',#10636,.T.);
#8812=FACE_OUTER_BOUND('',#10637,.T.);
#8813=FACE_OUTER_BOUND('',#10638,.T.);
#8814=FACE_OUTER_BOUND('',#10639,.T.);
#8815=FACE_OUTER_BOUND('',#10640,.T.);
#8816=FACE_OUTER_BOUND('',#10641,.T.);
#8817=FACE_OUTER_BOUND('',#10642,.T.);
#8818=FACE_OUTER_BOUND('',#10643,.T.);
#8819=FACE_OUTER_BOUND('',#10644,.T.);
#8820=FACE_OUTER_BOUND('',#10645,.T.);
#8821=FACE_OUTER_BOUND('',#10646,.T.);
#8822=FACE_OUTER_BOUND('',#10647,.T.);
#8823=FACE_OUTER_BOUND('',#10648,.T.);
#8824=FACE_OUTER_BOUND('',#10649,.T.);
#8825=FACE_OUTER_BOUND('',#10650,.T.);
#8826=FACE_OUTER_BOUND('',#10651,.T.);
#8827=FACE_OUTER_BOUND('',#10652,.T.);
#8828=FACE_OUTER_BOUND('',#10653,.T.);
#8829=FACE_OUTER_BOUND('',#10654,.T.);
#8830=FACE_OUTER_BOUND('',#10655,.T.);
#8831=FACE_OUTER_BOUND('',#10656,.T.);
#8832=FACE_OUTER_BOUND('',#10657,.T.);
#8833=FACE_OUTER_BOUND('',#10658,.T.);
#8834=FACE_OUTER_BOUND('',#10659,.T.);
#8835=FACE_OUTER_BOUND('',#10660,.T.);
#8836=FACE_OUTER_BOUND('',#10661,.T.);
#8837=FACE_OUTER_BOUND('',#10662,.T.);
#8838=FACE_OUTER_BOUND('',#10663,.T.);
#8839=FACE_OUTER_BOUND('',#10664,.T.);
#8840=FACE_OUTER_BOUND('',#10665,.T.);
#8841=FACE_OUTER_BOUND('',#10666,.T.);
#8842=FACE_OUTER_BOUND('',#10667,.T.);
#8843=FACE_OUTER_BOUND('',#10668,.T.);
#8844=FACE_OUTER_BOUND('',#10669,.T.);
#8845=FACE_OUTER_BOUND('',#10670,.T.);
#8846=FACE_OUTER_BOUND('',#10671,.T.);
#8847=FACE_OUTER_BOUND('',#10672,.T.);
#8848=FACE_OUTER_BOUND('',#10673,.T.);
#8849=FACE_OUTER_BOUND('',#10674,.T.);
#8850=FACE_OUTER_BOUND('',#10675,.T.);
#8851=FACE_OUTER_BOUND('',#10676,.T.);
#8852=FACE_OUTER_BOUND('',#10677,.T.);
#8853=FACE_OUTER_BOUND('',#10678,.T.);
#8854=FACE_OUTER_BOUND('',#10679,.T.);
#8855=FACE_OUTER_BOUND('',#10680,.T.);
#8856=FACE_OUTER_BOUND('',#10681,.T.);
#8857=FACE_OUTER_BOUND('',#10682,.T.);
#8858=FACE_OUTER_BOUND('',#10683,.T.);
#8859=FACE_OUTER_BOUND('',#10684,.T.);
#8860=FACE_OUTER_BOUND('',#10685,.T.);
#8861=FACE_OUTER_BOUND('',#10686,.T.);
#8862=FACE_OUTER_BOUND('',#10687,.T.);
#8863=FACE_OUTER_BOUND('',#10688,.T.);
#8864=FACE_OUTER_BOUND('',#10689,.T.);
#8865=FACE_OUTER_BOUND('',#10690,.T.);
#8866=FACE_OUTER_BOUND('',#10691,.T.);
#8867=FACE_OUTER_BOUND('',#10692,.T.);
#8868=FACE_OUTER_BOUND('',#10693,.T.);
#8869=FACE_OUTER_BOUND('',#10694,.T.);
#8870=FACE_OUTER_BOUND('',#10695,.T.);
#8871=FACE_OUTER_BOUND('',#10696,.T.);
#8872=FACE_OUTER_BOUND('',#10697,.T.);
#8873=FACE_OUTER_BOUND('',#10698,.T.);
#8874=FACE_OUTER_BOUND('',#10699,.T.);
#8875=FACE_OUTER_BOUND('',#10700,.T.);
#8876=FACE_OUTER_BOUND('',#10701,.T.);
#8877=FACE_OUTER_BOUND('',#10702,.T.);
#8878=FACE_OUTER_BOUND('',#10703,.T.);
#8879=FACE_OUTER_BOUND('',#10704,.T.);
#8880=FACE_OUTER_BOUND('',#10705,.T.);
#8881=FACE_OUTER_BOUND('',#10706,.T.);
#8882=FACE_OUTER_BOUND('',#10707,.T.);
#8883=FACE_OUTER_BOUND('',#10708,.T.);
#8884=FACE_OUTER_BOUND('',#10709,.T.);
#8885=FACE_OUTER_BOUND('',#10710,.T.);
#8886=FACE_OUTER_BOUND('',#10711,.T.);
#8887=FACE_OUTER_BOUND('',#10712,.T.);
#8888=FACE_OUTER_BOUND('',#10713,.T.);
#8889=FACE_OUTER_BOUND('',#10714,.T.);
#8890=FACE_OUTER_BOUND('',#10715,.T.);
#8891=FACE_OUTER_BOUND('',#10716,.T.);
#8892=FACE_OUTER_BOUND('',#10717,.T.);
#8893=FACE_OUTER_BOUND('',#10718,.T.);
#8894=FACE_OUTER_BOUND('',#10719,.T.);
#8895=FACE_OUTER_BOUND('',#10720,.T.);
#8896=FACE_OUTER_BOUND('',#10721,.T.);
#8897=FACE_OUTER_BOUND('',#10722,.T.);
#8898=FACE_OUTER_BOUND('',#10723,.T.);
#8899=FACE_OUTER_BOUND('',#10724,.T.);
#8900=FACE_OUTER_BOUND('',#10725,.T.);
#8901=FACE_OUTER_BOUND('',#10726,.T.);
#8902=FACE_OUTER_BOUND('',#10727,.T.);
#8903=FACE_OUTER_BOUND('',#10728,.T.);
#8904=FACE_OUTER_BOUND('',#10729,.T.);
#8905=FACE_OUTER_BOUND('',#10730,.T.);
#8906=FACE_OUTER_BOUND('',#10731,.T.);
#8907=FACE_OUTER_BOUND('',#10732,.T.);
#8908=FACE_OUTER_BOUND('',#10733,.T.);
#8909=FACE_OUTER_BOUND('',#10734,.T.);
#8910=FACE_OUTER_BOUND('',#10735,.T.);
#8911=FACE_OUTER_BOUND('',#10736,.T.);
#8912=FACE_OUTER_BOUND('',#10737,.T.);
#8913=FACE_OUTER_BOUND('',#10738,.T.);
#8914=FACE_OUTER_BOUND('',#10739,.T.);
#8915=FACE_OUTER_BOUND('',#10740,.T.);
#8916=FACE_OUTER_BOUND('',#10741,.T.);
#8917=FACE_OUTER_BOUND('',#10742,.T.);
#8918=FACE_OUTER_BOUND('',#10743,.T.);
#8919=FACE_OUTER_BOUND('',#10744,.T.);
#8920=FACE_OUTER_BOUND('',#10745,.T.);
#8921=FACE_OUTER_BOUND('',#10746,.T.);
#8922=FACE_OUTER_BOUND('',#10747,.T.);
#8923=FACE_OUTER_BOUND('',#10748,.T.);
#8924=FACE_OUTER_BOUND('',#10749,.T.);
#8925=FACE_OUTER_BOUND('',#10750,.T.);
#8926=FACE_OUTER_BOUND('',#10751,.T.);
#8927=FACE_OUTER_BOUND('',#10752,.T.);
#8928=FACE_OUTER_BOUND('',#10753,.T.);
#8929=FACE_OUTER_BOUND('',#10754,.T.);
#8930=FACE_OUTER_BOUND('',#10755,.T.);
#8931=FACE_OUTER_BOUND('',#10756,.T.);
#8932=FACE_OUTER_BOUND('',#10757,.T.);
#8933=FACE_OUTER_BOUND('',#10758,.T.);
#8934=FACE_OUTER_BOUND('',#10759,.T.);
#8935=FACE_OUTER_BOUND('',#10760,.T.);
#8936=FACE_OUTER_BOUND('',#10761,.T.);
#8937=FACE_OUTER_BOUND('',#10762,.T.);
#8938=FACE_OUTER_BOUND('',#10763,.T.);
#8939=FACE_OUTER_BOUND('',#10764,.T.);
#8940=FACE_OUTER_BOUND('',#10765,.T.);
#8941=FACE_OUTER_BOUND('',#10766,.T.);
#8942=FACE_OUTER_BOUND('',#10767,.T.);
#8943=FACE_OUTER_BOUND('',#10768,.T.);
#8944=FACE_OUTER_BOUND('',#10769,.T.);
#8945=FACE_OUTER_BOUND('',#10770,.T.);
#8946=FACE_OUTER_BOUND('',#10771,.T.);
#8947=FACE_OUTER_BOUND('',#10772,.T.);
#8948=FACE_OUTER_BOUND('',#10773,.T.);
#8949=FACE_OUTER_BOUND('',#10774,.T.);
#8950=FACE_OUTER_BOUND('',#10775,.T.);
#8951=FACE_OUTER_BOUND('',#10776,.T.);
#8952=FACE_OUTER_BOUND('',#10777,.T.);
#8953=FACE_OUTER_BOUND('',#10778,.T.);
#8954=FACE_OUTER_BOUND('',#10779,.T.);
#8955=FACE_OUTER_BOUND('',#10780,.T.);
#8956=FACE_OUTER_BOUND('',#10781,.T.);
#8957=FACE_OUTER_BOUND('',#10782,.T.);
#8958=FACE_OUTER_BOUND('',#10783,.T.);
#8959=FACE_OUTER_BOUND('',#10784,.T.);
#8960=FACE_OUTER_BOUND('',#10785,.T.);
#8961=FACE_OUTER_BOUND('',#10786,.T.);
#8962=FACE_OUTER_BOUND('',#10787,.T.);
#8963=FACE_OUTER_BOUND('',#10788,.T.);
#8964=FACE_OUTER_BOUND('',#10789,.T.);
#8965=FACE_OUTER_BOUND('',#10790,.T.);
#8966=FACE_OUTER_BOUND('',#10791,.T.);
#8967=FACE_OUTER_BOUND('',#10792,.T.);
#8968=FACE_OUTER_BOUND('',#10793,.T.);
#8969=FACE_OUTER_BOUND('',#10794,.T.);
#8970=FACE_OUTER_BOUND('',#10795,.T.);
#8971=FACE_OUTER_BOUND('',#10796,.T.);
#8972=FACE_OUTER_BOUND('',#10797,.T.);
#8973=FACE_OUTER_BOUND('',#10798,.T.);
#8974=FACE_OUTER_BOUND('',#10799,.T.);
#8975=FACE_OUTER_BOUND('',#10800,.T.);
#8976=FACE_OUTER_BOUND('',#10801,.T.);
#8977=FACE_OUTER_BOUND('',#10802,.T.);
#8978=FACE_OUTER_BOUND('',#10803,.T.);
#8979=FACE_OUTER_BOUND('',#10804,.T.);
#8980=FACE_OUTER_BOUND('',#10805,.T.);
#8981=FACE_OUTER_BOUND('',#10806,.T.);
#8982=FACE_OUTER_BOUND('',#10807,.T.);
#8983=FACE_OUTER_BOUND('',#10808,.T.);
#8984=FACE_OUTER_BOUND('',#10809,.T.);
#8985=FACE_OUTER_BOUND('',#10810,.T.);
#8986=FACE_OUTER_BOUND('',#10811,.T.);
#8987=FACE_OUTER_BOUND('',#10812,.T.);
#8988=FACE_OUTER_BOUND('',#10813,.T.);
#8989=FACE_OUTER_BOUND('',#10814,.T.);
#8990=FACE_OUTER_BOUND('',#10815,.T.);
#8991=FACE_OUTER_BOUND('',#10816,.T.);
#8992=FACE_OUTER_BOUND('',#10817,.T.);
#8993=FACE_OUTER_BOUND('',#10818,.T.);
#8994=FACE_OUTER_BOUND('',#10819,.T.);
#8995=FACE_OUTER_BOUND('',#10820,.T.);
#8996=FACE_OUTER_BOUND('',#10821,.T.);
#8997=FACE_OUTER_BOUND('',#10822,.T.);
#8998=FACE_OUTER_BOUND('',#10823,.T.);
#8999=FACE_OUTER_BOUND('',#10824,.T.);
#9000=FACE_OUTER_BOUND('',#10825,.T.);
#9001=FACE_OUTER_BOUND('',#10826,.T.);
#9002=FACE_OUTER_BOUND('',#10827,.T.);
#9003=FACE_OUTER_BOUND('',#10828,.T.);
#9004=FACE_OUTER_BOUND('',#10829,.T.);
#9005=FACE_OUTER_BOUND('',#10830,.T.);
#9006=FACE_OUTER_BOUND('',#10831,.T.);
#9007=FACE_OUTER_BOUND('',#10832,.T.);
#9008=FACE_OUTER_BOUND('',#10833,.T.);
#9009=FACE_OUTER_BOUND('',#10834,.T.);
#9010=FACE_OUTER_BOUND('',#10835,.T.);
#9011=FACE_OUTER_BOUND('',#10836,.T.);
#9012=FACE_OUTER_BOUND('',#10837,.T.);
#9013=FACE_OUTER_BOUND('',#10838,.T.);
#9014=FACE_OUTER_BOUND('',#10839,.T.);
#9015=FACE_OUTER_BOUND('',#10840,.T.);
#9016=FACE_OUTER_BOUND('',#10841,.T.);
#9017=FACE_OUTER_BOUND('',#10842,.T.);
#9018=FACE_OUTER_BOUND('',#10843,.T.);
#9019=FACE_OUTER_BOUND('',#10844,.T.);
#9020=FACE_OUTER_BOUND('',#10845,.T.);
#9021=FACE_OUTER_BOUND('',#10846,.T.);
#9022=FACE_OUTER_BOUND('',#10847,.T.);
#9023=FACE_OUTER_BOUND('',#10848,.T.);
#9024=FACE_OUTER_BOUND('',#10849,.T.);
#9025=FACE_OUTER_BOUND('',#10850,.T.);
#9026=FACE_OUTER_BOUND('',#10851,.T.);
#9027=FACE_OUTER_BOUND('',#10852,.T.);
#9028=FACE_OUTER_BOUND('',#10853,.T.);
#9029=FACE_OUTER_BOUND('',#10854,.T.);
#9030=FACE_OUTER_BOUND('',#10855,.T.);
#9031=FACE_OUTER_BOUND('',#10856,.T.);
#9032=FACE_OUTER_BOUND('',#10857,.T.);
#9033=FACE_OUTER_BOUND('',#10858,.T.);
#9034=FACE_OUTER_BOUND('',#10859,.T.);
#9035=FACE_OUTER_BOUND('',#10860,.T.);
#9036=FACE_OUTER_BOUND('',#10861,.T.);
#9037=FACE_OUTER_BOUND('',#10862,.T.);
#9038=FACE_OUTER_BOUND('',#10863,.T.);
#9039=FACE_OUTER_BOUND('',#10864,.T.);
#9040=FACE_OUTER_BOUND('',#10865,.T.);
#9041=FACE_OUTER_BOUND('',#10866,.T.);
#9042=FACE_OUTER_BOUND('',#10867,.T.);
#9043=FACE_OUTER_BOUND('',#10868,.T.);
#9044=FACE_OUTER_BOUND('',#10869,.T.);
#9045=FACE_OUTER_BOUND('',#10870,.T.);
#9046=FACE_OUTER_BOUND('',#10871,.T.);
#9047=FACE_OUTER_BOUND('',#10872,.T.);
#9048=FACE_OUTER_BOUND('',#10873,.T.);
#9049=FACE_OUTER_BOUND('',#10874,.T.);
#9050=FACE_OUTER_BOUND('',#10875,.T.);
#9051=FACE_OUTER_BOUND('',#10876,.T.);
#9052=FACE_OUTER_BOUND('',#10877,.T.);
#9053=FACE_OUTER_BOUND('',#10878,.T.);
#9054=FACE_OUTER_BOUND('',#10879,.T.);
#9055=FACE_OUTER_BOUND('',#10880,.T.);
#9056=FACE_OUTER_BOUND('',#10881,.T.);
#9057=FACE_OUTER_BOUND('',#10882,.T.);
#9058=FACE_OUTER_BOUND('',#10883,.T.);
#9059=FACE_OUTER_BOUND('',#10884,.T.);
#9060=EDGE_LOOP('',(#19503,#19504,#19505,#19506));
#9061=EDGE_LOOP('',(#19507,#19508,#19509,#19510));
#9062=EDGE_LOOP('',(#19511,#19512,#19513,#19514));
#9063=EDGE_LOOP('',(#19515,#19516,#19517,#19518));
#9064=EDGE_LOOP('',(#19519,#19520,#19521,#19522));
#9065=EDGE_LOOP('',(#19523,#19524,#19525,#19526));
#9066=EDGE_LOOP('',(#19527,#19528,#19529,#19530));
#9067=EDGE_LOOP('',(#19531));
#9068=EDGE_LOOP('',(#19532,#19533,#19534,#19535,#19536,#19537,#19538,#19539,
#19540,#19541));
#9069=EDGE_LOOP('',(#19542,#19543,#19544,#19545,#19546,#19547,#19548,#19549,
#19550,#19551));
#9070=EDGE_LOOP('',(#19552,#19553,#19554,#19555,#19556,#19557,#19558,#19559));
#9071=EDGE_LOOP('',(#19560,#19561,#19562,#19563,#19564,#19565,#19566,#19567));
#9072=EDGE_LOOP('',(#19568,#19569,#19570,#19571,#19572,#19573,#19574,#19575));
#9073=EDGE_LOOP('',(#19576,#19577,#19578,#19579,#19580,#19581,#19582,#19583));
#9074=EDGE_LOOP('',(#19584,#19585,#19586,#19587,#19588,#19589,#19590,#19591));
#9075=EDGE_LOOP('',(#19592,#19593,#19594,#19595,#19596,#19597,#19598,#19599));
#9076=EDGE_LOOP('',(#19600,#19601,#19602,#19603,#19604,#19605,#19606,#19607));
#9077=EDGE_LOOP('',(#19608,#19609,#19610,#19611,#19612,#19613,#19614,#19615));
#9078=EDGE_LOOP('',(#19616,#19617,#19618,#19619,#19620,#19621,#19622,#19623));
#9079=EDGE_LOOP('',(#19624,#19625,#19626,#19627,#19628,#19629,#19630,#19631));
#9080=EDGE_LOOP('',(#19632,#19633,#19634,#19635,#19636,#19637,#19638,#19639));
#9081=EDGE_LOOP('',(#19640,#19641,#19642,#19643,#19644,#19645,#19646,#19647));
#9082=EDGE_LOOP('',(#19648,#19649,#19650,#19651,#19652,#19653,#19654,#19655));
#9083=EDGE_LOOP('',(#19656,#19657,#19658,#19659,#19660,#19661,#19662,#19663));
#9084=EDGE_LOOP('',(#19664,#19665,#19666,#19667,#19668,#19669,#19670,#19671));
#9085=EDGE_LOOP('',(#19672,#19673,#19674,#19675,#19676,#19677,#19678,#19679));
#9086=EDGE_LOOP('',(#19680,#19681,#19682,#19683,#19684,#19685,#19686,#19687));
#9087=EDGE_LOOP('',(#19688,#19689,#19690,#19691,#19692,#19693,#19694,#19695));
#9088=EDGE_LOOP('',(#19696,#19697,#19698,#19699,#19700,#19701,#19702,#19703));
#9089=EDGE_LOOP('',(#19704,#19705,#19706,#19707,#19708,#19709,#19710,#19711));
#9090=EDGE_LOOP('',(#19712,#19713,#19714,#19715,#19716,#19717,#19718,#19719));
#9091=EDGE_LOOP('',(#19720,#19721,#19722,#19723,#19724,#19725,#19726,#19727));
#9092=EDGE_LOOP('',(#19728,#19729,#19730,#19731,#19732,#19733,#19734,#19735));
#9093=EDGE_LOOP('',(#19736,#19737,#19738,#19739,#19740,#19741,#19742,#19743));
#9094=EDGE_LOOP('',(#19744,#19745,#19746,#19747,#19748,#19749,#19750,#19751));
#9095=EDGE_LOOP('',(#19752,#19753,#19754,#19755,#19756,#19757,#19758,#19759));
#9096=EDGE_LOOP('',(#19760,#19761,#19762,#19763,#19764,#19765,#19766,#19767));
#9097=EDGE_LOOP('',(#19768,#19769,#19770,#19771,#19772,#19773,#19774,#19775));
#9098=EDGE_LOOP('',(#19776,#19777,#19778,#19779,#19780,#19781,#19782,#19783));
#9099=EDGE_LOOP('',(#19784,#19785,#19786,#19787,#19788,#19789,#19790,#19791));
#9100=EDGE_LOOP('',(#19792,#19793,#19794,#19795,#19796,#19797,#19798,#19799));
#9101=EDGE_LOOP('',(#19800,#19801,#19802,#19803,#19804,#19805,#19806,#19807));
#9102=EDGE_LOOP('',(#19808,#19809,#19810,#19811,#19812,#19813,#19814,#19815));
#9103=EDGE_LOOP('',(#19816,#19817,#19818,#19819,#19820,#19821,#19822,#19823));
#9104=EDGE_LOOP('',(#19824,#19825,#19826,#19827,#19828,#19829,#19830,#19831));
#9105=EDGE_LOOP('',(#19832,#19833,#19834,#19835,#19836,#19837,#19838,#19839));
#9106=EDGE_LOOP('',(#19840,#19841,#19842,#19843,#19844,#19845,#19846,#19847));
#9107=EDGE_LOOP('',(#19848,#19849,#19850,#19851,#19852,#19853,#19854,#19855));
#9108=EDGE_LOOP('',(#19856,#19857,#19858,#19859,#19860,#19861,#19862,#19863));
#9109=EDGE_LOOP('',(#19864,#19865,#19866,#19867,#19868,#19869,#19870,#19871));
#9110=EDGE_LOOP('',(#19872,#19873,#19874,#19875,#19876,#19877,#19878,#19879));
#9111=EDGE_LOOP('',(#19880,#19881,#19882,#19883,#19884,#19885,#19886,#19887));
#9112=EDGE_LOOP('',(#19888,#19889,#19890,#19891,#19892,#19893,#19894,#19895));
#9113=EDGE_LOOP('',(#19896,#19897,#19898,#19899,#19900,#19901,#19902,#19903));
#9114=EDGE_LOOP('',(#19904,#19905,#19906,#19907,#19908,#19909,#19910,#19911));
#9115=EDGE_LOOP('',(#19912,#19913,#19914,#19915,#19916,#19917,#19918,#19919));
#9116=EDGE_LOOP('',(#19920,#19921,#19922,#19923,#19924,#19925,#19926,#19927));
#9117=EDGE_LOOP('',(#19928,#19929,#19930,#19931,#19932,#19933,#19934,#19935));
#9118=EDGE_LOOP('',(#19936,#19937,#19938,#19939,#19940,#19941,#19942,#19943,
#19944,#19945));
#9119=EDGE_LOOP('',(#19946,#19947,#19948,#19949,#19950,#19951,#19952,#19953));
#9120=EDGE_LOOP('',(#19954,#19955,#19956,#19957,#19958,#19959,#19960,#19961));
#9121=EDGE_LOOP('',(#19962,#19963,#19964,#19965,#19966,#19967,#19968,#19969));
#9122=EDGE_LOOP('',(#19970,#19971,#19972,#19973,#19974,#19975,#19976,#19977));
#9123=EDGE_LOOP('',(#19978,#19979,#19980,#19981,#19982,#19983,#19984,#19985));
#9124=EDGE_LOOP('',(#19986,#19987,#19988,#19989,#19990,#19991,#19992,#19993));
#9125=EDGE_LOOP('',(#19994,#19995,#19996,#19997,#19998,#19999,#20000,#20001));
#9126=EDGE_LOOP('',(#20002,#20003,#20004,#20005,#20006,#20007,#20008,#20009));
#9127=EDGE_LOOP('',(#20010,#20011,#20012,#20013,#20014,#20015,#20016,#20017));
#9128=EDGE_LOOP('',(#20018,#20019,#20020,#20021,#20022,#20023,#20024,#20025));
#9129=EDGE_LOOP('',(#20026,#20027,#20028,#20029,#20030,#20031,#20032,#20033));
#9130=EDGE_LOOP('',(#20034,#20035,#20036,#20037,#20038,#20039,#20040,#20041));
#9131=EDGE_LOOP('',(#20042,#20043,#20044,#20045,#20046,#20047,#20048,#20049));
#9132=EDGE_LOOP('',(#20050,#20051,#20052,#20053,#20054,#20055,#20056,#20057));
#9133=EDGE_LOOP('',(#20058,#20059,#20060,#20061,#20062,#20063,#20064,#20065));
#9134=EDGE_LOOP('',(#20066,#20067,#20068,#20069,#20070,#20071,#20072,#20073));
#9135=EDGE_LOOP('',(#20074,#20075,#20076,#20077,#20078,#20079,#20080,#20081));
#9136=EDGE_LOOP('',(#20082,#20083,#20084,#20085,#20086,#20087,#20088,#20089));
#9137=EDGE_LOOP('',(#20090,#20091,#20092,#20093,#20094,#20095,#20096,#20097));
#9138=EDGE_LOOP('',(#20098,#20099,#20100,#20101,#20102,#20103,#20104,#20105));
#9139=EDGE_LOOP('',(#20106,#20107,#20108,#20109,#20110,#20111,#20112,#20113));
#9140=EDGE_LOOP('',(#20114,#20115,#20116,#20117,#20118,#20119,#20120,#20121));
#9141=EDGE_LOOP('',(#20122,#20123,#20124,#20125,#20126,#20127,#20128,#20129));
#9142=EDGE_LOOP('',(#20130,#20131,#20132,#20133,#20134,#20135,#20136,#20137));
#9143=EDGE_LOOP('',(#20138,#20139,#20140,#20141,#20142,#20143,#20144,#20145));
#9144=EDGE_LOOP('',(#20146,#20147,#20148,#20149,#20150,#20151,#20152,#20153));
#9145=EDGE_LOOP('',(#20154,#20155,#20156,#20157,#20158,#20159,#20160,#20161));
#9146=EDGE_LOOP('',(#20162,#20163,#20164,#20165,#20166,#20167,#20168,#20169));
#9147=EDGE_LOOP('',(#20170,#20171,#20172,#20173,#20174,#20175,#20176,#20177));
#9148=EDGE_LOOP('',(#20178,#20179,#20180,#20181,#20182,#20183,#20184,#20185));
#9149=EDGE_LOOP('',(#20186,#20187,#20188,#20189,#20190,#20191,#20192,#20193));
#9150=EDGE_LOOP('',(#20194,#20195,#20196,#20197,#20198,#20199,#20200,#20201));
#9151=EDGE_LOOP('',(#20202,#20203,#20204,#20205,#20206,#20207,#20208,#20209));
#9152=EDGE_LOOP('',(#20210,#20211,#20212,#20213,#20214,#20215,#20216,#20217));
#9153=EDGE_LOOP('',(#20218,#20219,#20220,#20221,#20222,#20223,#20224,#20225));
#9154=EDGE_LOOP('',(#20226,#20227,#20228,#20229,#20230,#20231,#20232,#20233));
#9155=EDGE_LOOP('',(#20234,#20235,#20236,#20237,#20238,#20239,#20240,#20241));
#9156=EDGE_LOOP('',(#20242,#20243,#20244,#20245,#20246,#20247,#20248,#20249));
#9157=EDGE_LOOP('',(#20250,#20251,#20252,#20253,#20254,#20255,#20256,#20257));
#9158=EDGE_LOOP('',(#20258,#20259,#20260,#20261,#20262,#20263,#20264,#20265));
#9159=EDGE_LOOP('',(#20266,#20267,#20268,#20269,#20270,#20271,#20272,#20273));
#9160=EDGE_LOOP('',(#20274,#20275,#20276,#20277,#20278,#20279,#20280,#20281));
#9161=EDGE_LOOP('',(#20282,#20283,#20284,#20285,#20286,#20287,#20288,#20289));
#9162=EDGE_LOOP('',(#20290,#20291,#20292,#20293,#20294,#20295,#20296,#20297,
#20298,#20299));
#9163=EDGE_LOOP('',(#20300,#20301,#20302,#20303,#20304,#20305,#20306,#20307));
#9164=EDGE_LOOP('',(#20308,#20309,#20310,#20311,#20312,#20313,#20314,#20315));
#9165=EDGE_LOOP('',(#20316,#20317,#20318,#20319,#20320,#20321,#20322,#20323));
#9166=EDGE_LOOP('',(#20324,#20325,#20326,#20327,#20328,#20329,#20330,#20331));
#9167=EDGE_LOOP('',(#20332,#20333,#20334,#20335,#20336,#20337,#20338,#20339));
#9168=EDGE_LOOP('',(#20340,#20341,#20342,#20343,#20344,#20345,#20346,#20347));
#9169=EDGE_LOOP('',(#20348,#20349,#20350,#20351,#20352,#20353,#20354,#20355));
#9170=EDGE_LOOP('',(#20356,#20357,#20358,#20359,#20360,#20361,#20362,#20363));
#9171=EDGE_LOOP('',(#20364,#20365,#20366,#20367,#20368,#20369,#20370,#20371));
#9172=EDGE_LOOP('',(#20372,#20373,#20374,#20375,#20376,#20377,#20378,#20379));
#9173=EDGE_LOOP('',(#20380,#20381,#20382,#20383,#20384,#20385,#20386,#20387));
#9174=EDGE_LOOP('',(#20388,#20389,#20390,#20391,#20392,#20393,#20394,#20395));
#9175=EDGE_LOOP('',(#20396,#20397,#20398,#20399,#20400,#20401,#20402,#20403));
#9176=EDGE_LOOP('',(#20404,#20405,#20406,#20407,#20408,#20409,#20410,#20411));
#9177=EDGE_LOOP('',(#20412,#20413,#20414,#20415,#20416,#20417,#20418,#20419));
#9178=EDGE_LOOP('',(#20420,#20421,#20422,#20423,#20424,#20425,#20426,#20427));
#9179=EDGE_LOOP('',(#20428,#20429,#20430,#20431,#20432,#20433,#20434,#20435));
#9180=EDGE_LOOP('',(#20436,#20437,#20438,#20439,#20440,#20441,#20442,#20443));
#9181=EDGE_LOOP('',(#20444,#20445,#20446,#20447,#20448,#20449,#20450,#20451));
#9182=EDGE_LOOP('',(#20452,#20453,#20454,#20455,#20456,#20457,#20458,#20459));
#9183=EDGE_LOOP('',(#20460,#20461,#20462,#20463,#20464,#20465,#20466,#20467));
#9184=EDGE_LOOP('',(#20468,#20469,#20470,#20471,#20472,#20473,#20474,#20475));
#9185=EDGE_LOOP('',(#20476,#20477,#20478,#20479,#20480,#20481,#20482,#20483));
#9186=EDGE_LOOP('',(#20484,#20485,#20486,#20487,#20488,#20489,#20490,#20491));
#9187=EDGE_LOOP('',(#20492,#20493,#20494,#20495,#20496,#20497,#20498,#20499));
#9188=EDGE_LOOP('',(#20500,#20501,#20502,#20503,#20504,#20505,#20506,#20507));
#9189=EDGE_LOOP('',(#20508,#20509,#20510,#20511,#20512,#20513,#20514,#20515));
#9190=EDGE_LOOP('',(#20516,#20517,#20518,#20519,#20520,#20521,#20522,#20523));
#9191=EDGE_LOOP('',(#20524,#20525,#20526,#20527,#20528,#20529,#20530,#20531));
#9192=EDGE_LOOP('',(#20532,#20533,#20534,#20535,#20536,#20537,#20538,#20539));
#9193=EDGE_LOOP('',(#20540,#20541,#20542,#20543,#20544,#20545,#20546,#20547));
#9194=EDGE_LOOP('',(#20548,#20549,#20550,#20551,#20552,#20553,#20554,#20555));
#9195=EDGE_LOOP('',(#20556,#20557,#20558,#20559,#20560,#20561,#20562,#20563));
#9196=EDGE_LOOP('',(#20564,#20565,#20566,#20567,#20568,#20569,#20570,#20571));
#9197=EDGE_LOOP('',(#20572,#20573,#20574,#20575,#20576,#20577,#20578,#20579));
#9198=EDGE_LOOP('',(#20580,#20581,#20582,#20583,#20584,#20585,#20586,#20587));
#9199=EDGE_LOOP('',(#20588,#20589,#20590,#20591,#20592,#20593,#20594,#20595));
#9200=EDGE_LOOP('',(#20596,#20597,#20598,#20599,#20600,#20601,#20602,#20603));
#9201=EDGE_LOOP('',(#20604,#20605,#20606,#20607,#20608,#20609,#20610,#20611));
#9202=EDGE_LOOP('',(#20612,#20613,#20614,#20615,#20616,#20617,#20618,#20619));
#9203=EDGE_LOOP('',(#20620,#20621,#20622,#20623,#20624,#20625,#20626,#20627));
#9204=EDGE_LOOP('',(#20628,#20629,#20630,#20631,#20632,#20633,#20634,#20635));
#9205=EDGE_LOOP('',(#20636,#20637,#20638,#20639,#20640,#20641,#20642,#20643));
#9206=EDGE_LOOP('',(#20644,#20645,#20646,#20647,#20648,#20649,#20650,#20651));
#9207=EDGE_LOOP('',(#20652,#20653,#20654,#20655,#20656,#20657,#20658,#20659));
#9208=EDGE_LOOP('',(#20660,#20661,#20662,#20663,#20664,#20665,#20666,#20667));
#9209=EDGE_LOOP('',(#20668,#20669,#20670,#20671,#20672,#20673,#20674,#20675));
#9210=EDGE_LOOP('',(#20676,#20677,#20678,#20679,#20680,#20681,#20682,#20683));
#9211=EDGE_LOOP('',(#20684,#20685,#20686,#20687,#20688,#20689,#20690,#20691));
#9212=EDGE_LOOP('',(#20692,#20693,#20694,#20695,#20696,#20697,#20698,#20699));
#9213=EDGE_LOOP('',(#20700,#20701,#20702,#20703,#20704,#20705,#20706,#20707));
#9214=EDGE_LOOP('',(#20708,#20709,#20710,#20711,#20712,#20713,#20714,#20715));
#9215=EDGE_LOOP('',(#20716,#20717,#20718,#20719,#20720,#20721,#20722,#20723));
#9216=EDGE_LOOP('',(#20724,#20725,#20726,#20727,#20728,#20729,#20730,#20731));
#9217=EDGE_LOOP('',(#20732,#20733,#20734,#20735,#20736,#20737,#20738,#20739));
#9218=EDGE_LOOP('',(#20740,#20741,#20742,#20743,#20744,#20745,#20746,#20747));
#9219=EDGE_LOOP('',(#20748,#20749,#20750,#20751,#20752,#20753,#20754,#20755));
#9220=EDGE_LOOP('',(#20756,#20757,#20758,#20759,#20760,#20761,#20762,#20763));
#9221=EDGE_LOOP('',(#20764,#20765,#20766,#20767,#20768,#20769,#20770,#20771));
#9222=EDGE_LOOP('',(#20772,#20773,#20774,#20775,#20776,#20777,#20778,#20779));
#9223=EDGE_LOOP('',(#20780,#20781,#20782,#20783,#20784,#20785,#20786,#20787));
#9224=EDGE_LOOP('',(#20788,#20789,#20790,#20791,#20792,#20793,#20794,#20795));
#9225=EDGE_LOOP('',(#20796,#20797,#20798,#20799,#20800,#20801,#20802,#20803));
#9226=EDGE_LOOP('',(#20804,#20805,#20806,#20807,#20808,#20809,#20810,#20811));
#9227=EDGE_LOOP('',(#20812,#20813,#20814,#20815,#20816,#20817,#20818,#20819));
#9228=EDGE_LOOP('',(#20820,#20821,#20822,#20823,#20824,#20825,#20826,#20827));
#9229=EDGE_LOOP('',(#20828,#20829,#20830,#20831,#20832,#20833,#20834,#20835));
#9230=EDGE_LOOP('',(#20836,#20837,#20838,#20839,#20840,#20841,#20842,#20843));
#9231=EDGE_LOOP('',(#20844,#20845,#20846,#20847,#20848,#20849,#20850,#20851));
#9232=EDGE_LOOP('',(#20852,#20853,#20854,#20855,#20856,#20857,#20858,#20859));
#9233=EDGE_LOOP('',(#20860,#20861,#20862,#20863,#20864,#20865,#20866,#20867));
#9234=EDGE_LOOP('',(#20868,#20869,#20870,#20871,#20872,#20873,#20874,#20875));
#9235=EDGE_LOOP('',(#20876,#20877,#20878,#20879,#20880,#20881,#20882,#20883));
#9236=EDGE_LOOP('',(#20884,#20885,#20886,#20887,#20888,#20889,#20890,#20891));
#9237=EDGE_LOOP('',(#20892,#20893,#20894,#20895,#20896,#20897,#20898,#20899));
#9238=EDGE_LOOP('',(#20900,#20901,#20902,#20903,#20904,#20905,#20906,#20907));
#9239=EDGE_LOOP('',(#20908,#20909,#20910,#20911,#20912,#20913,#20914,#20915));
#9240=EDGE_LOOP('',(#20916,#20917,#20918,#20919,#20920,#20921,#20922,#20923));
#9241=EDGE_LOOP('',(#20924,#20925,#20926,#20927,#20928,#20929,#20930,#20931));
#9242=EDGE_LOOP('',(#20932,#20933,#20934,#20935,#20936,#20937,#20938,#20939));
#9243=EDGE_LOOP('',(#20940,#20941,#20942,#20943,#20944,#20945,#20946,#20947));
#9244=EDGE_LOOP('',(#20948,#20949,#20950,#20951,#20952,#20953,#20954,#20955));
#9245=EDGE_LOOP('',(#20956));
#9246=EDGE_LOOP('',(#20957,#20958,#20959,#20960,#20961,#20962,#20963,#20964));
#9247=EDGE_LOOP('',(#20965,#20966,#20967,#20968,#20969,#20970,#20971,#20972));
#9248=EDGE_LOOP('',(#20973,#20974,#20975));
#9249=EDGE_LOOP('',(#20976,#20977,#20978,#20979,#20980,#20981,#20982,#20983));
#9250=EDGE_LOOP('',(#20984,#20985,#20986,#20987,#20988,#20989,#20990,#20991));
#9251=EDGE_LOOP('',(#20992,#20993,#20994,#20995,#20996,#20997,#20998,#20999));
#9252=EDGE_LOOP('',(#21000,#21001,#21002,#21003,#21004,#21005,#21006,#21007));
#9253=EDGE_LOOP('',(#21008,#21009,#21010,#21011,#21012,#21013,#21014,#21015));
#9254=EDGE_LOOP('',(#21016,#21017,#21018,#21019,#21020,#21021,#21022,#21023));
#9255=EDGE_LOOP('',(#21024,#21025,#21026,#21027,#21028,#21029,#21030,#21031));
#9256=EDGE_LOOP('',(#21032,#21033,#21034,#21035,#21036,#21037,#21038,#21039));
#9257=EDGE_LOOP('',(#21040,#21041,#21042,#21043,#21044,#21045,#21046,#21047));
#9258=EDGE_LOOP('',(#21048,#21049,#21050,#21051,#21052,#21053,#21054,#21055));
#9259=EDGE_LOOP('',(#21056,#21057,#21058,#21059,#21060,#21061,#21062,#21063));
#9260=EDGE_LOOP('',(#21064,#21065,#21066,#21067,#21068,#21069,#21070,#21071));
#9261=EDGE_LOOP('',(#21072,#21073,#21074,#21075,#21076,#21077,#21078,#21079));
#9262=EDGE_LOOP('',(#21080,#21081,#21082,#21083,#21084,#21085,#21086,#21087));
#9263=EDGE_LOOP('',(#21088,#21089,#21090,#21091,#21092,#21093,#21094,#21095));
#9264=EDGE_LOOP('',(#21096,#21097,#21098,#21099,#21100,#21101,#21102,#21103));
#9265=EDGE_LOOP('',(#21104,#21105,#21106));
#9266=EDGE_LOOP('',(#21107,#21108,#21109,#21110,#21111,#21112,#21113,#21114));
#9267=EDGE_LOOP('',(#21115,#21116,#21117,#21118,#21119,#21120,#21121,#21122));
#9268=EDGE_LOOP('',(#21123,#21124,#21125,#21126,#21127,#21128,#21129,#21130));
#9269=EDGE_LOOP('',(#21131,#21132,#21133,#21134,#21135,#21136,#21137,#21138));
#9270=EDGE_LOOP('',(#21139,#21140,#21141,#21142,#21143,#21144,#21145,#21146));
#9271=EDGE_LOOP('',(#21147,#21148,#21149,#21150,#21151,#21152,#21153,#21154));
#9272=EDGE_LOOP('',(#21155,#21156,#21157,#21158,#21159,#21160,#21161,#21162));
#9273=EDGE_LOOP('',(#21163,#21164,#21165,#21166,#21167,#21168,#21169,#21170));
#9274=EDGE_LOOP('',(#21171,#21172,#21173,#21174,#21175,#21176,#21177,#21178));
#9275=EDGE_LOOP('',(#21179,#21180,#21181,#21182,#21183,#21184,#21185,#21186));
#9276=EDGE_LOOP('',(#21187,#21188,#21189,#21190,#21191,#21192,#21193,#21194));
#9277=EDGE_LOOP('',(#21195,#21196,#21197,#21198,#21199,#21200,#21201,#21202));
#9278=EDGE_LOOP('',(#21203,#21204,#21205,#21206,#21207,#21208,#21209,#21210));
#9279=EDGE_LOOP('',(#21211,#21212,#21213,#21214,#21215,#21216,#21217,#21218));
#9280=EDGE_LOOP('',(#21219,#21220,#21221,#21222,#21223,#21224,#21225,#21226));
#9281=EDGE_LOOP('',(#21227,#21228,#21229,#21230,#21231,#21232,#21233,#21234));
#9282=EDGE_LOOP('',(#21235,#21236,#21237,#21238,#21239,#21240,#21241,#21242));
#9283=EDGE_LOOP('',(#21243,#21244,#21245,#21246,#21247,#21248,#21249,#21250));
#9284=EDGE_LOOP('',(#21251,#21252,#21253,#21254,#21255,#21256,#21257,#21258));
#9285=EDGE_LOOP('',(#21259,#21260,#21261,#21262,#21263,#21264,#21265,#21266));
#9286=EDGE_LOOP('',(#21267,#21268,#21269,#21270,#21271,#21272,#21273,#21274));
#9287=EDGE_LOOP('',(#21275,#21276,#21277,#21278,#21279,#21280,#21281,#21282));
#9288=EDGE_LOOP('',(#21283,#21284,#21285,#21286,#21287,#21288,#21289,#21290));
#9289=EDGE_LOOP('',(#21291,#21292,#21293,#21294,#21295,#21296,#21297,#21298));
#9290=EDGE_LOOP('',(#21299,#21300,#21301,#21302,#21303,#21304,#21305,#21306));
#9291=EDGE_LOOP('',(#21307,#21308,#21309,#21310,#21311,#21312,#21313,#21314,
#21315,#21316));
#9292=EDGE_LOOP('',(#21317,#21318,#21319,#21320,#21321,#21322,#21323,#21324));
#9293=EDGE_LOOP('',(#21325,#21326,#21327,#21328,#21329,#21330,#21331,#21332));
#9294=EDGE_LOOP('',(#21333,#21334,#21335));
#9295=EDGE_LOOP('',(#21336,#21337,#21338,#21339,#21340,#21341,#21342,#21343));
#9296=EDGE_LOOP('',(#21344,#21345,#21346,#21347,#21348,#21349,#21350,#21351));
#9297=EDGE_LOOP('',(#21352,#21353,#21354,#21355,#21356,#21357,#21358,#21359));
#9298=EDGE_LOOP('',(#21360,#21361,#21362,#21363,#21364,#21365,#21366,#21367));
#9299=EDGE_LOOP('',(#21368,#21369,#21370,#21371,#21372,#21373,#21374,#21375));
#9300=EDGE_LOOP('',(#21376,#21377,#21378,#21379,#21380,#21381,#21382,#21383));
#9301=EDGE_LOOP('',(#21384,#21385,#21386,#21387,#21388,#21389,#21390,#21391));
#9302=EDGE_LOOP('',(#21392,#21393,#21394,#21395,#21396,#21397,#21398,#21399));
#9303=EDGE_LOOP('',(#21400,#21401,#21402,#21403,#21404,#21405,#21406,#21407));
#9304=EDGE_LOOP('',(#21408,#21409,#21410,#21411,#21412,#21413,#21414,#21415));
#9305=EDGE_LOOP('',(#21416,#21417,#21418,#21419,#21420,#21421,#21422,#21423));
#9306=EDGE_LOOP('',(#21424,#21425,#21426,#21427,#21428,#21429,#21430,#21431));
#9307=EDGE_LOOP('',(#21432,#21433,#21434,#21435,#21436,#21437,#21438,#21439));
#9308=EDGE_LOOP('',(#21440,#21441,#21442,#21443,#21444,#21445,#21446,#21447));
#9309=EDGE_LOOP('',(#21448,#21449,#21450,#21451,#21452,#21453,#21454,#21455));
#9310=EDGE_LOOP('',(#21456,#21457,#21458,#21459,#21460,#21461,#21462,#21463));
#9311=EDGE_LOOP('',(#21464,#21465,#21466));
#9312=EDGE_LOOP('',(#21467,#21468,#21469,#21470,#21471,#21472,#21473,#21474));
#9313=EDGE_LOOP('',(#21475,#21476,#21477,#21478,#21479,#21480,#21481,#21482));
#9314=EDGE_LOOP('',(#21483,#21484,#21485,#21486,#21487,#21488,#21489,#21490));
#9315=EDGE_LOOP('',(#21491,#21492,#21493,#21494,#21495,#21496,#21497,#21498));
#9316=EDGE_LOOP('',(#21499,#21500,#21501,#21502,#21503,#21504,#21505,#21506));
#9317=EDGE_LOOP('',(#21507,#21508,#21509,#21510,#21511,#21512,#21513,#21514));
#9318=EDGE_LOOP('',(#21515,#21516,#21517,#21518,#21519,#21520,#21521,#21522));
#9319=EDGE_LOOP('',(#21523,#21524,#21525,#21526,#21527,#21528,#21529,#21530));
#9320=EDGE_LOOP('',(#21531,#21532,#21533,#21534,#21535,#21536,#21537,#21538));
#9321=EDGE_LOOP('',(#21539,#21540,#21541,#21542,#21543,#21544,#21545,#21546));
#9322=EDGE_LOOP('',(#21547,#21548,#21549,#21550,#21551,#21552,#21553,#21554));
#9323=EDGE_LOOP('',(#21555,#21556,#21557,#21558,#21559,#21560,#21561,#21562));
#9324=EDGE_LOOP('',(#21563,#21564,#21565,#21566,#21567,#21568,#21569,#21570));
#9325=EDGE_LOOP('',(#21571,#21572,#21573,#21574,#21575,#21576,#21577,#21578));
#9326=EDGE_LOOP('',(#21579,#21580,#21581,#21582,#21583,#21584,#21585,#21586));
#9327=EDGE_LOOP('',(#21587,#21588,#21589,#21590,#21591,#21592,#21593,#21594));
#9328=EDGE_LOOP('',(#21595,#21596,#21597,#21598,#21599,#21600,#21601,#21602));
#9329=EDGE_LOOP('',(#21603,#21604,#21605,#21606,#21607,#21608,#21609,#21610));
#9330=EDGE_LOOP('',(#21611,#21612,#21613,#21614,#21615,#21616,#21617,#21618));
#9331=EDGE_LOOP('',(#21619,#21620,#21621,#21622,#21623,#21624,#21625,#21626));
#9332=EDGE_LOOP('',(#21627,#21628,#21629,#21630,#21631,#21632,#21633,#21634));
#9333=EDGE_LOOP('',(#21635,#21636,#21637,#21638,#21639,#21640,#21641,#21642));
#9334=EDGE_LOOP('',(#21643,#21644,#21645,#21646,#21647,#21648,#21649,#21650));
#9335=EDGE_LOOP('',(#21651,#21652,#21653,#21654,#21655,#21656,#21657,#21658));
#9336=EDGE_LOOP('',(#21659,#21660,#21661,#21662,#21663,#21664,#21665,#21666));
#9337=EDGE_LOOP('',(#21667,#21668,#21669,#21670,#21671,#21672,#21673,#21674,
#21675,#21676));
#9338=EDGE_LOOP('',(#21677,#21678,#21679,#21680,#21681,#21682,#21683,#21684));
#9339=EDGE_LOOP('',(#21685,#21686,#21687,#21688,#21689,#21690,#21691,#21692));
#9340=EDGE_LOOP('',(#21693,#21694,#21695));
#9341=EDGE_LOOP('',(#21696,#21697,#21698,#21699,#21700,#21701,#21702,#21703));
#9342=EDGE_LOOP('',(#21704,#21705,#21706,#21707,#21708,#21709,#21710,#21711));
#9343=EDGE_LOOP('',(#21712,#21713,#21714,#21715,#21716,#21717,#21718,#21719));
#9344=EDGE_LOOP('',(#21720,#21721,#21722,#21723,#21724,#21725,#21726,#21727));
#9345=EDGE_LOOP('',(#21728,#21729,#21730,#21731,#21732,#21733,#21734,#21735));
#9346=EDGE_LOOP('',(#21736,#21737,#21738,#21739,#21740,#21741,#21742,#21743));
#9347=EDGE_LOOP('',(#21744,#21745,#21746,#21747,#21748,#21749,#21750,#21751));
#9348=EDGE_LOOP('',(#21752,#21753,#21754,#21755,#21756,#21757,#21758,#21759));
#9349=EDGE_LOOP('',(#21760,#21761,#21762,#21763,#21764,#21765,#21766,#21767));
#9350=EDGE_LOOP('',(#21768,#21769,#21770,#21771,#21772,#21773,#21774,#21775));
#9351=EDGE_LOOP('',(#21776,#21777,#21778,#21779,#21780,#21781,#21782,#21783));
#9352=EDGE_LOOP('',(#21784,#21785,#21786,#21787,#21788,#21789,#21790,#21791));
#9353=EDGE_LOOP('',(#21792,#21793,#21794,#21795,#21796,#21797,#21798,#21799));
#9354=EDGE_LOOP('',(#21800,#21801,#21802,#21803,#21804,#21805,#21806,#21807));
#9355=EDGE_LOOP('',(#21808,#21809,#21810,#21811,#21812,#21813,#21814,#21815));
#9356=EDGE_LOOP('',(#21816,#21817,#21818,#21819,#21820,#21821,#21822,#21823));
#9357=EDGE_LOOP('',(#21824,#21825,#21826));
#9358=EDGE_LOOP('',(#21827,#21828,#21829,#21830,#21831,#21832,#21833,#21834));
#9359=EDGE_LOOP('',(#21835,#21836,#21837,#21838,#21839,#21840,#21841,#21842));
#9360=EDGE_LOOP('',(#21843,#21844,#21845,#21846,#21847,#21848,#21849,#21850));
#9361=EDGE_LOOP('',(#21851,#21852,#21853,#21854,#21855,#21856,#21857,#21858));
#9362=EDGE_LOOP('',(#21859,#21860,#21861,#21862,#21863,#21864,#21865,#21866));
#9363=EDGE_LOOP('',(#21867,#21868,#21869,#21870,#21871,#21872,#21873,#21874));
#9364=EDGE_LOOP('',(#21875,#21876,#21877,#21878,#21879,#21880,#21881,#21882));
#9365=EDGE_LOOP('',(#21883,#21884,#21885,#21886,#21887,#21888,#21889,#21890));
#9366=EDGE_LOOP('',(#21891,#21892,#21893,#21894,#21895,#21896,#21897,#21898));
#9367=EDGE_LOOP('',(#21899,#21900,#21901,#21902,#21903,#21904,#21905,#21906));
#9368=EDGE_LOOP('',(#21907,#21908,#21909,#21910,#21911,#21912,#21913,#21914));
#9369=EDGE_LOOP('',(#21915,#21916,#21917,#21918,#21919,#21920,#21921,#21922));
#9370=EDGE_LOOP('',(#21923,#21924,#21925,#21926,#21927,#21928,#21929,#21930));
#9371=EDGE_LOOP('',(#21931,#21932,#21933,#21934,#21935,#21936,#21937,#21938));
#9372=EDGE_LOOP('',(#21939,#21940,#21941,#21942,#21943,#21944,#21945,#21946));
#9373=EDGE_LOOP('',(#21947,#21948,#21949,#21950,#21951,#21952,#21953,#21954));
#9374=EDGE_LOOP('',(#21955,#21956,#21957,#21958,#21959,#21960,#21961,#21962));
#9375=EDGE_LOOP('',(#21963,#21964,#21965,#21966,#21967,#21968,#21969,#21970));
#9376=EDGE_LOOP('',(#21971,#21972,#21973,#21974,#21975,#21976,#21977,#21978));
#9377=EDGE_LOOP('',(#21979,#21980,#21981,#21982,#21983,#21984,#21985,#21986));
#9378=EDGE_LOOP('',(#21987,#21988,#21989,#21990,#21991,#21992,#21993,#21994));
#9379=EDGE_LOOP('',(#21995,#21996,#21997,#21998,#21999,#22000,#22001,#22002));
#9380=EDGE_LOOP('',(#22003,#22004,#22005,#22006,#22007,#22008,#22009,#22010));
#9381=EDGE_LOOP('',(#22011,#22012,#22013));
#9382=EDGE_LOOP('',(#22014,#22015,#22016,#22017,#22018,#22019,#22020,#22021));
#9383=EDGE_LOOP('',(#22022,#22023,#22024,#22025,#22026,#22027,#22028,#22029));
#9384=EDGE_LOOP('',(#22030,#22031,#22032,#22033,#22034,#22035,#22036,#22037));
#9385=EDGE_LOOP('',(#22038,#22039,#22040,#22041,#22042,#22043,#22044,#22045));
#9386=EDGE_LOOP('',(#22046,#22047,#22048,#22049,#22050,#22051,#22052,#22053));
#9387=EDGE_LOOP('',(#22054,#22055,#22056,#22057,#22058,#22059,#22060,#22061));
#9388=EDGE_LOOP('',(#22062,#22063,#22064,#22065,#22066,#22067,#22068,#22069));
#9389=EDGE_LOOP('',(#22070,#22071,#22072,#22073,#22074,#22075,#22076,#22077));
#9390=EDGE_LOOP('',(#22078,#22079,#22080,#22081,#22082,#22083,#22084,#22085));
#9391=EDGE_LOOP('',(#22086,#22087,#22088,#22089,#22090,#22091,#22092,#22093));
#9392=EDGE_LOOP('',(#22094,#22095,#22096,#22097,#22098,#22099,#22100,#22101));
#9393=EDGE_LOOP('',(#22102,#22103,#22104,#22105,#22106,#22107,#22108,#22109));
#9394=EDGE_LOOP('',(#22110,#22111,#22112,#22113,#22114,#22115,#22116,#22117));
#9395=EDGE_LOOP('',(#22118,#22119,#22120,#22121,#22122,#22123,#22124,#22125));
#9396=EDGE_LOOP('',(#22126,#22127,#22128,#22129,#22130,#22131,#22132,#22133));
#9397=EDGE_LOOP('',(#22134,#22135,#22136,#22137,#22138,#22139,#22140,#22141));
#9398=EDGE_LOOP('',(#22142,#22143,#22144));
#9399=EDGE_LOOP('',(#22145,#22146,#22147,#22148,#22149,#22150,#22151,#22152));
#9400=EDGE_LOOP('',(#22153,#22154,#22155,#22156,#22157,#22158,#22159,#22160));
#9401=EDGE_LOOP('',(#22161,#22162,#22163,#22164,#22165,#22166,#22167,#22168));
#9402=EDGE_LOOP('',(#22169,#22170,#22171,#22172,#22173,#22174,#22175,#22176));
#9403=EDGE_LOOP('',(#22177,#22178,#22179,#22180,#22181,#22182,#22183,#22184));
#9404=EDGE_LOOP('',(#22185,#22186,#22187,#22188,#22189,#22190,#22191,#22192));
#9405=EDGE_LOOP('',(#22193,#22194,#22195,#22196,#22197,#22198,#22199,#22200));
#9406=EDGE_LOOP('',(#22201,#22202,#22203,#22204,#22205,#22206,#22207,#22208));
#9407=EDGE_LOOP('',(#22209,#22210,#22211,#22212,#22213,#22214,#22215,#22216));
#9408=EDGE_LOOP('',(#22217,#22218,#22219,#22220,#22221,#22222,#22223,#22224));
#9409=EDGE_LOOP('',(#22225,#22226,#22227,#22228,#22229,#22230,#22231,#22232));
#9410=EDGE_LOOP('',(#22233,#22234,#22235,#22236,#22237,#22238,#22239,#22240));
#9411=EDGE_LOOP('',(#22241,#22242,#22243,#22244,#22245,#22246,#22247,#22248));
#9412=EDGE_LOOP('',(#22249,#22250,#22251,#22252,#22253,#22254,#22255,#22256));
#9413=EDGE_LOOP('',(#22257,#22258,#22259,#22260,#22261,#22262,#22263,#22264));
#9414=EDGE_LOOP('',(#22265,#22266,#22267,#22268,#22269,#22270,#22271,#22272));
#9415=EDGE_LOOP('',(#22273,#22274,#22275,#22276,#22277,#22278,#22279,#22280));
#9416=EDGE_LOOP('',(#22281,#22282,#22283,#22284,#22285,#22286,#22287,#22288));
#9417=EDGE_LOOP('',(#22289,#22290,#22291,#22292,#22293,#22294,#22295,#22296));
#9418=EDGE_LOOP('',(#22297,#22298,#22299,#22300,#22301,#22302,#22303,#22304));
#9419=EDGE_LOOP('',(#22305,#22306,#22307,#22308,#22309,#22310,#22311,#22312,
#22313,#22314));
#9420=EDGE_LOOP('',(#22315,#22316,#22317,#22318,#22319,#22320,#22321,#22322,
#22323,#22324));
#9421=EDGE_LOOP('',(#22325,#22326,#22327,#22328,#22329,#22330,#22331,#22332));
#9422=EDGE_LOOP('',(#22333,#22334,#22335,#22336,#22337,#22338,#22339,#22340));
#9423=EDGE_LOOP('',(#22341,#22342,#22343,#22344,#22345,#22346,#22347,#22348));
#9424=EDGE_LOOP('',(#22349,#22350,#22351,#22352,#22353,#22354,#22355,#22356));
#9425=EDGE_LOOP('',(#22357,#22358,#22359,#22360,#22361,#22362,#22363,#22364));
#9426=EDGE_LOOP('',(#22365,#22366,#22367,#22368,#22369,#22370,#22371,#22372));
#9427=EDGE_LOOP('',(#22373,#22374,#22375,#22376,#22377,#22378,#22379,#22380));
#9428=EDGE_LOOP('',(#22381,#22382,#22383,#22384,#22385,#22386,#22387,#22388));
#9429=EDGE_LOOP('',(#22389,#22390,#22391,#22392,#22393,#22394,#22395,#22396));
#9430=EDGE_LOOP('',(#22397,#22398,#22399,#22400,#22401,#22402,#22403,#22404));
#9431=EDGE_LOOP('',(#22405,#22406,#22407,#22408));
#9432=EDGE_LOOP('',(#22409,#22410,#22411,#22412));
#9433=EDGE_LOOP('',(#22413,#22414,#22415,#22416));
#9434=EDGE_LOOP('',(#22417,#22418,#22419,#22420));
#9435=EDGE_LOOP('',(#22421,#22422,#22423,#22424));
#9436=EDGE_LOOP('',(#22425,#22426,#22427,#22428));
#9437=EDGE_LOOP('',(#22429,#22430,#22431,#22432));
#9438=EDGE_LOOP('',(#22433,#22434,#22435,#22436));
#9439=EDGE_LOOP('',(#22437,#22438,#22439,#22440));
#9440=EDGE_LOOP('',(#22441,#22442,#22443,#22444));
#9441=EDGE_LOOP('',(#22445,#22446,#22447,#22448));
#9442=EDGE_LOOP('',(#22449,#22450,#22451,#22452));
#9443=EDGE_LOOP('',(#22453,#22454,#22455,#22456));
#9444=EDGE_LOOP('',(#22457,#22458,#22459,#22460));
#9445=EDGE_LOOP('',(#22461,#22462,#22463,#22464));
#9446=EDGE_LOOP('',(#22465,#22466,#22467,#22468));
#9447=EDGE_LOOP('',(#22469,#22470,#22471,#22472));
#9448=EDGE_LOOP('',(#22473,#22474,#22475,#22476));
#9449=EDGE_LOOP('',(#22477,#22478,#22479,#22480));
#9450=EDGE_LOOP('',(#22481,#22482,#22483,#22484));
#9451=EDGE_LOOP('',(#22485,#22486,#22487,#22488));
#9452=EDGE_LOOP('',(#22489,#22490,#22491,#22492));
#9453=EDGE_LOOP('',(#22493,#22494,#22495,#22496));
#9454=EDGE_LOOP('',(#22497,#22498,#22499,#22500));
#9455=EDGE_LOOP('',(#22501,#22502,#22503,#22504));
#9456=EDGE_LOOP('',(#22505,#22506,#22507,#22508));
#9457=EDGE_LOOP('',(#22509,#22510,#22511,#22512));
#9458=EDGE_LOOP('',(#22513,#22514,#22515,#22516));
#9459=EDGE_LOOP('',(#22517,#22518,#22519,#22520));
#9460=EDGE_LOOP('',(#22521,#22522,#22523,#22524));
#9461=EDGE_LOOP('',(#22525,#22526,#22527,#22528));
#9462=EDGE_LOOP('',(#22529,#22530,#22531,#22532));
#9463=EDGE_LOOP('',(#22533,#22534,#22535,#22536));
#9464=EDGE_LOOP('',(#22537,#22538,#22539,#22540));
#9465=EDGE_LOOP('',(#22541,#22542,#22543,#22544));
#9466=EDGE_LOOP('',(#22545,#22546,#22547,#22548));
#9467=EDGE_LOOP('',(#22549,#22550,#22551,#22552));
#9468=EDGE_LOOP('',(#22553,#22554,#22555,#22556));
#9469=EDGE_LOOP('',(#22557,#22558,#22559,#22560));
#9470=EDGE_LOOP('',(#22561,#22562,#22563,#22564));
#9471=EDGE_LOOP('',(#22565,#22566,#22567,#22568));
#9472=EDGE_LOOP('',(#22569,#22570,#22571,#22572));
#9473=EDGE_LOOP('',(#22573,#22574,#22575,#22576));
#9474=EDGE_LOOP('',(#22577,#22578,#22579,#22580));
#9475=EDGE_LOOP('',(#22581,#22582,#22583,#22584));
#9476=EDGE_LOOP('',(#22585,#22586,#22587,#22588));
#9477=EDGE_LOOP('',(#22589,#22590,#22591,#22592));
#9478=EDGE_LOOP('',(#22593,#22594,#22595,#22596));
#9479=EDGE_LOOP('',(#22597,#22598,#22599,#22600));
#9480=EDGE_LOOP('',(#22601,#22602,#22603,#22604));
#9481=EDGE_LOOP('',(#22605,#22606,#22607,#22608));
#9482=EDGE_LOOP('',(#22609,#22610,#22611,#22612));
#9483=EDGE_LOOP('',(#22613,#22614,#22615,#22616));
#9484=EDGE_LOOP('',(#22617,#22618,#22619,#22620));
#9485=EDGE_LOOP('',(#22621,#22622,#22623,#22624));
#9486=EDGE_LOOP('',(#22625,#22626,#22627,#22628));
#9487=EDGE_LOOP('',(#22629,#22630,#22631,#22632));
#9488=EDGE_LOOP('',(#22633,#22634,#22635,#22636));
#9489=EDGE_LOOP('',(#22637,#22638,#22639,#22640));
#9490=EDGE_LOOP('',(#22641,#22642,#22643,#22644));
#9491=EDGE_LOOP('',(#22645,#22646,#22647,#22648));
#9492=EDGE_LOOP('',(#22649,#22650,#22651,#22652));
#9493=EDGE_LOOP('',(#22653,#22654,#22655,#22656));
#9494=EDGE_LOOP('',(#22657,#22658,#22659,#22660));
#9495=EDGE_LOOP('',(#22661,#22662,#22663,#22664));
#9496=EDGE_LOOP('',(#22665,#22666,#22667,#22668));
#9497=EDGE_LOOP('',(#22669,#22670,#22671,#22672));
#9498=EDGE_LOOP('',(#22673,#22674,#22675,#22676));
#9499=EDGE_LOOP('',(#22677,#22678,#22679,#22680));
#9500=EDGE_LOOP('',(#22681,#22682,#22683,#22684));
#9501=EDGE_LOOP('',(#22685,#22686,#22687,#22688));
#9502=EDGE_LOOP('',(#22689,#22690,#22691,#22692));
#9503=EDGE_LOOP('',(#22693,#22694,#22695,#22696));
#9504=EDGE_LOOP('',(#22697,#22698,#22699,#22700));
#9505=EDGE_LOOP('',(#22701,#22702,#22703,#22704));
#9506=EDGE_LOOP('',(#22705,#22706,#22707,#22708));
#9507=EDGE_LOOP('',(#22709,#22710,#22711,#22712));
#9508=EDGE_LOOP('',(#22713,#22714,#22715,#22716));
#9509=EDGE_LOOP('',(#22717,#22718,#22719,#22720));
#9510=EDGE_LOOP('',(#22721,#22722,#22723,#22724));
#9511=EDGE_LOOP('',(#22725,#22726,#22727,#22728));
#9512=EDGE_LOOP('',(#22729,#22730,#22731,#22732));
#9513=EDGE_LOOP('',(#22733,#22734,#22735,#22736));
#9514=EDGE_LOOP('',(#22737,#22738,#22739,#22740));
#9515=EDGE_LOOP('',(#22741,#22742,#22743,#22744));
#9516=EDGE_LOOP('',(#22745,#22746,#22747,#22748));
#9517=EDGE_LOOP('',(#22749,#22750,#22751,#22752));
#9518=EDGE_LOOP('',(#22753,#22754,#22755,#22756));
#9519=EDGE_LOOP('',(#22757,#22758,#22759,#22760));
#9520=EDGE_LOOP('',(#22761,#22762,#22763,#22764));
#9521=EDGE_LOOP('',(#22765,#22766,#22767,#22768));
#9522=EDGE_LOOP('',(#22769,#22770,#22771,#22772));
#9523=EDGE_LOOP('',(#22773,#22774,#22775,#22776));
#9524=EDGE_LOOP('',(#22777,#22778,#22779,#22780));
#9525=EDGE_LOOP('',(#22781,#22782,#22783,#22784));
#9526=EDGE_LOOP('',(#22785,#22786,#22787,#22788));
#9527=EDGE_LOOP('',(#22789,#22790,#22791,#22792));
#9528=EDGE_LOOP('',(#22793,#22794,#22795,#22796));
#9529=EDGE_LOOP('',(#22797,#22798,#22799,#22800));
#9530=EDGE_LOOP('',(#22801,#22802,#22803,#22804));
#9531=EDGE_LOOP('',(#22805,#22806,#22807,#22808));
#9532=EDGE_LOOP('',(#22809,#22810,#22811,#22812));
#9533=EDGE_LOOP('',(#22813,#22814,#22815,#22816));
#9534=EDGE_LOOP('',(#22817,#22818,#22819,#22820));
#9535=EDGE_LOOP('',(#22821,#22822,#22823,#22824));
#9536=EDGE_LOOP('',(#22825,#22826,#22827,#22828));
#9537=EDGE_LOOP('',(#22829,#22830,#22831,#22832));
#9538=EDGE_LOOP('',(#22833,#22834,#22835,#22836));
#9539=EDGE_LOOP('',(#22837,#22838,#22839,#22840));
#9540=EDGE_LOOP('',(#22841,#22842,#22843,#22844));
#9541=EDGE_LOOP('',(#22845,#22846,#22847,#22848));
#9542=EDGE_LOOP('',(#22849,#22850,#22851,#22852));
#9543=EDGE_LOOP('',(#22853,#22854,#22855,#22856));
#9544=EDGE_LOOP('',(#22857,#22858,#22859,#22860));
#9545=EDGE_LOOP('',(#22861,#22862,#22863,#22864));
#9546=EDGE_LOOP('',(#22865,#22866,#22867,#22868));
#9547=EDGE_LOOP('',(#22869,#22870,#22871,#22872));
#9548=EDGE_LOOP('',(#22873,#22874,#22875,#22876));
#9549=EDGE_LOOP('',(#22877,#22878,#22879,#22880));
#9550=EDGE_LOOP('',(#22881,#22882,#22883,#22884));
#9551=EDGE_LOOP('',(#22885,#22886,#22887,#22888));
#9552=EDGE_LOOP('',(#22889,#22890,#22891,#22892));
#9553=EDGE_LOOP('',(#22893,#22894,#22895,#22896));
#9554=EDGE_LOOP('',(#22897,#22898,#22899,#22900));
#9555=EDGE_LOOP('',(#22901,#22902,#22903,#22904));
#9556=EDGE_LOOP('',(#22905,#22906,#22907,#22908));
#9557=EDGE_LOOP('',(#22909,#22910,#22911,#22912));
#9558=EDGE_LOOP('',(#22913,#22914,#22915,#22916));
#9559=EDGE_LOOP('',(#22917,#22918,#22919,#22920));
#9560=EDGE_LOOP('',(#22921,#22922,#22923,#22924));
#9561=EDGE_LOOP('',(#22925,#22926,#22927,#22928));
#9562=EDGE_LOOP('',(#22929,#22930,#22931,#22932));
#9563=EDGE_LOOP('',(#22933,#22934,#22935,#22936));
#9564=EDGE_LOOP('',(#22937,#22938,#22939,#22940));
#9565=EDGE_LOOP('',(#22941,#22942,#22943,#22944));
#9566=EDGE_LOOP('',(#22945,#22946,#22947,#22948));
#9567=EDGE_LOOP('',(#22949,#22950,#22951,#22952));
#9568=EDGE_LOOP('',(#22953,#22954,#22955,#22956));
#9569=EDGE_LOOP('',(#22957,#22958,#22959,#22960));
#9570=EDGE_LOOP('',(#22961,#22962,#22963,#22964));
#9571=EDGE_LOOP('',(#22965,#22966,#22967,#22968));
#9572=EDGE_LOOP('',(#22969,#22970,#22971,#22972));
#9573=EDGE_LOOP('',(#22973,#22974,#22975,#22976));
#9574=EDGE_LOOP('',(#22977,#22978,#22979,#22980));
#9575=EDGE_LOOP('',(#22981,#22982,#22983,#22984));
#9576=EDGE_LOOP('',(#22985,#22986,#22987,#22988));
#9577=EDGE_LOOP('',(#22989,#22990,#22991,#22992));
#9578=EDGE_LOOP('',(#22993,#22994,#22995,#22996));
#9579=EDGE_LOOP('',(#22997,#22998,#22999));
#9580=EDGE_LOOP('',(#23000,#23001,#23002));
#9581=EDGE_LOOP('',(#23003,#23004,#23005,#23006));
#9582=EDGE_LOOP('',(#23007,#23008,#23009,#23010));
#9583=EDGE_LOOP('',(#23011,#23012,#23013,#23014));
#9584=EDGE_LOOP('',(#23015,#23016,#23017,#23018));
#9585=EDGE_LOOP('',(#23019,#23020,#23021,#23022));
#9586=EDGE_LOOP('',(#23023,#23024,#23025,#23026));
#9587=EDGE_LOOP('',(#23027,#23028,#23029,#23030));
#9588=EDGE_LOOP('',(#23031,#23032,#23033,#23034));
#9589=EDGE_LOOP('',(#23035,#23036,#23037,#23038));
#9590=EDGE_LOOP('',(#23039,#23040,#23041,#23042));
#9591=EDGE_LOOP('',(#23043,#23044,#23045,#23046));
#9592=EDGE_LOOP('',(#23047,#23048,#23049,#23050));
#9593=EDGE_LOOP('',(#23051,#23052,#23053,#23054));
#9594=EDGE_LOOP('',(#23055,#23056,#23057,#23058));
#9595=EDGE_LOOP('',(#23059,#23060,#23061,#23062));
#9596=EDGE_LOOP('',(#23063,#23064,#23065,#23066));
#9597=EDGE_LOOP('',(#23067,#23068,#23069,#23070));
#9598=EDGE_LOOP('',(#23071,#23072,#23073,#23074));
#9599=EDGE_LOOP('',(#23075,#23076,#23077,#23078));
#9600=EDGE_LOOP('',(#23079,#23080,#23081,#23082));
#9601=EDGE_LOOP('',(#23083,#23084,#23085,#23086));
#9602=EDGE_LOOP('',(#23087,#23088,#23089,#23090));
#9603=EDGE_LOOP('',(#23091,#23092,#23093,#23094));
#9604=EDGE_LOOP('',(#23095,#23096,#23097,#23098));
#9605=EDGE_LOOP('',(#23099,#23100,#23101,#23102));
#9606=EDGE_LOOP('',(#23103,#23104,#23105,#23106));
#9607=EDGE_LOOP('',(#23107,#23108,#23109,#23110));
#9608=EDGE_LOOP('',(#23111,#23112,#23113,#23114));
#9609=EDGE_LOOP('',(#23115,#23116,#23117,#23118));
#9610=EDGE_LOOP('',(#23119,#23120,#23121,#23122));
#9611=EDGE_LOOP('',(#23123,#23124,#23125,#23126));
#9612=EDGE_LOOP('',(#23127,#23128,#23129,#23130));
#9613=EDGE_LOOP('',(#23131,#23132,#23133));
#9614=EDGE_LOOP('',(#23134,#23135,#23136,#23137));
#9615=EDGE_LOOP('',(#23138,#23139,#23140,#23141));
#9616=EDGE_LOOP('',(#23142,#23143,#23144,#23145));
#9617=EDGE_LOOP('',(#23146));
#9618=EDGE_LOOP('',(#23147));
#9619=EDGE_LOOP('',(#23148));
#9620=EDGE_LOOP('',(#23149));
#9621=EDGE_LOOP('',(#23150));
#9622=EDGE_LOOP('',(#23151));
#9623=EDGE_LOOP('',(#23152,#23153,#23154,#23155));
#9624=EDGE_LOOP('',(#23156,#23157,#23158,#23159));
#9625=EDGE_LOOP('',(#23160,#23161,#23162,#23163));
#9626=EDGE_LOOP('',(#23164,#23165,#23166,#23167));
#9627=EDGE_LOOP('',(#23168,#23169,#23170,#23171));
#9628=EDGE_LOOP('',(#23172,#23173,#23174,#23175));
#9629=EDGE_LOOP('',(#23176,#23177,#23178,#23179));
#9630=EDGE_LOOP('',(#23180,#23181,#23182,#23183));
#9631=EDGE_LOOP('',(#23184,#23185,#23186,#23187));
#9632=EDGE_LOOP('',(#23188,#23189,#23190,#23191));
#9633=EDGE_LOOP('',(#23192,#23193,#23194,#23195));
#9634=EDGE_LOOP('',(#23196,#23197,#23198,#23199));
#9635=EDGE_LOOP('',(#23200,#23201,#23202,#23203));
#9636=EDGE_LOOP('',(#23204,#23205,#23206,#23207));
#9637=EDGE_LOOP('',(#23208,#23209,#23210,#23211));
#9638=EDGE_LOOP('',(#23212,#23213,#23214,#23215));
#9639=EDGE_LOOP('',(#23216,#23217,#23218,#23219));
#9640=EDGE_LOOP('',(#23220,#23221,#23222,#23223));
#9641=EDGE_LOOP('',(#23224,#23225,#23226,#23227));
#9642=EDGE_LOOP('',(#23228,#23229,#23230,#23231));
#9643=EDGE_LOOP('',(#23232,#23233,#23234,#23235));
#9644=EDGE_LOOP('',(#23236,#23237,#23238,#23239));
#9645=EDGE_LOOP('',(#23240,#23241,#23242,#23243));
#9646=EDGE_LOOP('',(#23244,#23245,#23246,#23247));
#9647=EDGE_LOOP('',(#23248,#23249,#23250,#23251));
#9648=EDGE_LOOP('',(#23252,#23253,#23254,#23255));
#9649=EDGE_LOOP('',(#23256,#23257,#23258,#23259));
#9650=EDGE_LOOP('',(#23260,#23261,#23262,#23263));
#9651=EDGE_LOOP('',(#23264,#23265,#23266,#23267));
#9652=EDGE_LOOP('',(#23268,#23269,#23270,#23271));
#9653=EDGE_LOOP('',(#23272,#23273,#23274,#23275));
#9654=EDGE_LOOP('',(#23276,#23277,#23278,#23279));
#9655=EDGE_LOOP('',(#23280,#23281,#23282,#23283));
#9656=EDGE_LOOP('',(#23284,#23285,#23286,#23287));
#9657=EDGE_LOOP('',(#23288,#23289,#23290,#23291));
#9658=EDGE_LOOP('',(#23292,#23293,#23294,#23295));
#9659=EDGE_LOOP('',(#23296,#23297,#23298,#23299));
#9660=EDGE_LOOP('',(#23300,#23301,#23302,#23303));
#9661=EDGE_LOOP('',(#23304,#23305,#23306,#23307));
#9662=EDGE_LOOP('',(#23308,#23309,#23310,#23311));
#9663=EDGE_LOOP('',(#23312,#23313,#23314,#23315));
#9664=EDGE_LOOP('',(#23316,#23317,#23318,#23319));
#9665=EDGE_LOOP('',(#23320,#23321,#23322,#23323));
#9666=EDGE_LOOP('',(#23324,#23325,#23326,#23327));
#9667=EDGE_LOOP('',(#23328,#23329,#23330,#23331));
#9668=EDGE_LOOP('',(#23332,#23333,#23334,#23335));
#9669=EDGE_LOOP('',(#23336,#23337,#23338,#23339));
#9670=EDGE_LOOP('',(#23340,#23341,#23342,#23343));
#9671=EDGE_LOOP('',(#23344,#23345,#23346,#23347));
#9672=EDGE_LOOP('',(#23348,#23349,#23350,#23351));
#9673=EDGE_LOOP('',(#23352,#23353,#23354,#23355));
#9674=EDGE_LOOP('',(#23356,#23357,#23358,#23359));
#9675=EDGE_LOOP('',(#23360,#23361,#23362,#23363));
#9676=EDGE_LOOP('',(#23364,#23365,#23366,#23367));
#9677=EDGE_LOOP('',(#23368,#23369,#23370,#23371));
#9678=EDGE_LOOP('',(#23372,#23373,#23374,#23375));
#9679=EDGE_LOOP('',(#23376,#23377,#23378,#23379));
#9680=EDGE_LOOP('',(#23380,#23381,#23382,#23383));
#9681=EDGE_LOOP('',(#23384,#23385,#23386,#23387));
#9682=EDGE_LOOP('',(#23388,#23389,#23390,#23391));
#9683=EDGE_LOOP('',(#23392,#23393,#23394,#23395));
#9684=EDGE_LOOP('',(#23396,#23397,#23398,#23399));
#9685=EDGE_LOOP('',(#23400,#23401,#23402,#23403));
#9686=EDGE_LOOP('',(#23404,#23405,#23406,#23407));
#9687=EDGE_LOOP('',(#23408,#23409,#23410,#23411));
#9688=EDGE_LOOP('',(#23412,#23413,#23414,#23415));
#9689=EDGE_LOOP('',(#23416,#23417,#23418,#23419));
#9690=EDGE_LOOP('',(#23420,#23421,#23422,#23423));
#9691=EDGE_LOOP('',(#23424,#23425,#23426,#23427));
#9692=EDGE_LOOP('',(#23428,#23429,#23430,#23431));
#9693=EDGE_LOOP('',(#23432,#23433,#23434,#23435));
#9694=EDGE_LOOP('',(#23436,#23437,#23438,#23439));
#9695=EDGE_LOOP('',(#23440,#23441,#23442,#23443));
#9696=EDGE_LOOP('',(#23444,#23445,#23446,#23447));
#9697=EDGE_LOOP('',(#23448,#23449,#23450,#23451));
#9698=EDGE_LOOP('',(#23452,#23453,#23454,#23455));
#9699=EDGE_LOOP('',(#23456,#23457,#23458,#23459));
#9700=EDGE_LOOP('',(#23460,#23461,#23462,#23463));
#9701=EDGE_LOOP('',(#23464,#23465,#23466,#23467));
#9702=EDGE_LOOP('',(#23468,#23469,#23470,#23471));
#9703=EDGE_LOOP('',(#23472,#23473,#23474,#23475));
#9704=EDGE_LOOP('',(#23476,#23477,#23478,#23479));
#9705=EDGE_LOOP('',(#23480,#23481,#23482,#23483));
#9706=EDGE_LOOP('',(#23484,#23485,#23486,#23487));
#9707=EDGE_LOOP('',(#23488,#23489,#23490,#23491));
#9708=EDGE_LOOP('',(#23492,#23493,#23494,#23495));
#9709=EDGE_LOOP('',(#23496,#23497,#23498,#23499));
#9710=EDGE_LOOP('',(#23500,#23501,#23502,#23503));
#9711=EDGE_LOOP('',(#23504,#23505,#23506,#23507));
#9712=EDGE_LOOP('',(#23508,#23509,#23510,#23511));
#9713=EDGE_LOOP('',(#23512,#23513,#23514,#23515));
#9714=EDGE_LOOP('',(#23516,#23517,#23518,#23519));
#9715=EDGE_LOOP('',(#23520,#23521,#23522,#23523));
#9716=EDGE_LOOP('',(#23524,#23525,#23526,#23527));
#9717=EDGE_LOOP('',(#23528,#23529,#23530,#23531));
#9718=EDGE_LOOP('',(#23532,#23533,#23534,#23535));
#9719=EDGE_LOOP('',(#23536,#23537,#23538,#23539));
#9720=EDGE_LOOP('',(#23540,#23541,#23542,#23543));
#9721=EDGE_LOOP('',(#23544,#23545,#23546,#23547));
#9722=EDGE_LOOP('',(#23548,#23549,#23550,#23551));
#9723=EDGE_LOOP('',(#23552,#23553,#23554,#23555));
#9724=EDGE_LOOP('',(#23556,#23557,#23558,#23559));
#9725=EDGE_LOOP('',(#23560,#23561,#23562,#23563));
#9726=EDGE_LOOP('',(#23564,#23565,#23566,#23567));
#9727=EDGE_LOOP('',(#23568,#23569,#23570,#23571));
#9728=EDGE_LOOP('',(#23572,#23573,#23574,#23575));
#9729=EDGE_LOOP('',(#23576,#23577,#23578,#23579));
#9730=EDGE_LOOP('',(#23580,#23581,#23582,#23583));
#9731=EDGE_LOOP('',(#23584,#23585,#23586,#23587));
#9732=EDGE_LOOP('',(#23588,#23589,#23590,#23591));
#9733=EDGE_LOOP('',(#23592,#23593,#23594,#23595));
#9734=EDGE_LOOP('',(#23596,#23597,#23598,#23599));
#9735=EDGE_LOOP('',(#23600,#23601,#23602,#23603));
#9736=EDGE_LOOP('',(#23604,#23605,#23606,#23607));
#9737=EDGE_LOOP('',(#23608,#23609,#23610,#23611));
#9738=EDGE_LOOP('',(#23612,#23613,#23614,#23615));
#9739=EDGE_LOOP('',(#23616,#23617,#23618,#23619));
#9740=EDGE_LOOP('',(#23620,#23621,#23622,#23623));
#9741=EDGE_LOOP('',(#23624,#23625,#23626,#23627));
#9742=EDGE_LOOP('',(#23628,#23629,#23630,#23631));
#9743=EDGE_LOOP('',(#23632,#23633,#23634,#23635));
#9744=EDGE_LOOP('',(#23636,#23637,#23638,#23639));
#9745=EDGE_LOOP('',(#23640,#23641,#23642,#23643));
#9746=EDGE_LOOP('',(#23644,#23645,#23646,#23647));
#9747=EDGE_LOOP('',(#23648,#23649,#23650,#23651));
#9748=EDGE_LOOP('',(#23652,#23653,#23654,#23655));
#9749=EDGE_LOOP('',(#23656,#23657,#23658,#23659));
#9750=EDGE_LOOP('',(#23660,#23661,#23662,#23663));
#9751=EDGE_LOOP('',(#23664,#23665,#23666,#23667));
#9752=EDGE_LOOP('',(#23668,#23669,#23670,#23671));
#9753=EDGE_LOOP('',(#23672,#23673,#23674,#23675));
#9754=EDGE_LOOP('',(#23676,#23677,#23678,#23679));
#9755=EDGE_LOOP('',(#23680,#23681,#23682,#23683));
#9756=EDGE_LOOP('',(#23684,#23685,#23686,#23687));
#9757=EDGE_LOOP('',(#23688,#23689,#23690,#23691));
#9758=EDGE_LOOP('',(#23692,#23693,#23694,#23695));
#9759=EDGE_LOOP('',(#23696,#23697,#23698,#23699));
#9760=EDGE_LOOP('',(#23700,#23701,#23702,#23703));
#9761=EDGE_LOOP('',(#23704,#23705,#23706,#23707));
#9762=EDGE_LOOP('',(#23708,#23709,#23710,#23711));
#9763=EDGE_LOOP('',(#23712,#23713,#23714,#23715));
#9764=EDGE_LOOP('',(#23716,#23717,#23718,#23719));
#9765=EDGE_LOOP('',(#23720,#23721,#23722));
#9766=EDGE_LOOP('',(#23723,#23724,#23725));
#9767=EDGE_LOOP('',(#23726,#23727,#23728,#23729));
#9768=EDGE_LOOP('',(#23730,#23731,#23732,#23733));
#9769=EDGE_LOOP('',(#23734,#23735,#23736,#23737));
#9770=EDGE_LOOP('',(#23738,#23739,#23740,#23741));
#9771=EDGE_LOOP('',(#23742,#23743,#23744,#23745));
#9772=EDGE_LOOP('',(#23746,#23747,#23748,#23749));
#9773=EDGE_LOOP('',(#23750,#23751,#23752,#23753));
#9774=EDGE_LOOP('',(#23754,#23755,#23756,#23757));
#9775=EDGE_LOOP('',(#23758,#23759,#23760,#23761));
#9776=EDGE_LOOP('',(#23762,#23763,#23764,#23765));
#9777=EDGE_LOOP('',(#23766,#23767,#23768,#23769));
#9778=EDGE_LOOP('',(#23770,#23771,#23772,#23773));
#9779=EDGE_LOOP('',(#23774,#23775,#23776,#23777));
#9780=EDGE_LOOP('',(#23778,#23779,#23780,#23781));
#9781=EDGE_LOOP('',(#23782,#23783,#23784,#23785));
#9782=EDGE_LOOP('',(#23786,#23787,#23788,#23789));
#9783=EDGE_LOOP('',(#23790,#23791,#23792,#23793));
#9784=EDGE_LOOP('',(#23794,#23795,#23796,#23797));
#9785=EDGE_LOOP('',(#23798,#23799,#23800,#23801));
#9786=EDGE_LOOP('',(#23802,#23803,#23804,#23805));
#9787=EDGE_LOOP('',(#23806,#23807,#23808,#23809));
#9788=EDGE_LOOP('',(#23810,#23811,#23812,#23813));
#9789=EDGE_LOOP('',(#23814,#23815,#23816,#23817));
#9790=EDGE_LOOP('',(#23818,#23819,#23820,#23821));
#9791=EDGE_LOOP('',(#23822,#23823,#23824,#23825));
#9792=EDGE_LOOP('',(#23826,#23827,#23828,#23829));
#9793=EDGE_LOOP('',(#23830,#23831,#23832,#23833));
#9794=EDGE_LOOP('',(#23834,#23835,#23836,#23837));
#9795=EDGE_LOOP('',(#23838,#23839,#23840,#23841));
#9796=EDGE_LOOP('',(#23842,#23843,#23844,#23845));
#9797=EDGE_LOOP('',(#23846,#23847,#23848,#23849));
#9798=EDGE_LOOP('',(#23850,#23851,#23852,#23853));
#9799=EDGE_LOOP('',(#23854,#23855,#23856));
#9800=EDGE_LOOP('',(#23857,#23858,#23859,#23860));
#9801=EDGE_LOOP('',(#23861,#23862,#23863,#23864));
#9802=EDGE_LOOP('',(#23865,#23866,#23867,#23868));
#9803=EDGE_LOOP('',(#23869,#23870,#23871,#23872));
#9804=EDGE_LOOP('',(#23873,#23874,#23875,#23876));
#9805=EDGE_LOOP('',(#23877,#23878,#23879,#23880));
#9806=EDGE_LOOP('',(#23881,#23882,#23883,#23884));
#9807=EDGE_LOOP('',(#23885,#23886,#23887,#23888));
#9808=EDGE_LOOP('',(#23889,#23890,#23891,#23892));
#9809=EDGE_LOOP('',(#23893,#23894,#23895,#23896));
#9810=EDGE_LOOP('',(#23897,#23898,#23899,#23900));
#9811=EDGE_LOOP('',(#23901,#23902,#23903,#23904));
#9812=EDGE_LOOP('',(#23905,#23906,#23907,#23908));
#9813=EDGE_LOOP('',(#23909,#23910,#23911,#23912));
#9814=EDGE_LOOP('',(#23913,#23914,#23915,#23916));
#9815=EDGE_LOOP('',(#23917,#23918,#23919,#23920));
#9816=EDGE_LOOP('',(#23921,#23922,#23923,#23924));
#9817=EDGE_LOOP('',(#23925,#23926,#23927,#23928));
#9818=EDGE_LOOP('',(#23929,#23930,#23931,#23932));
#9819=EDGE_LOOP('',(#23933,#23934,#23935,#23936));
#9820=EDGE_LOOP('',(#23937,#23938,#23939,#23940));
#9821=EDGE_LOOP('',(#23941,#23942,#23943,#23944));
#9822=EDGE_LOOP('',(#23945,#23946,#23947,#23948));
#9823=EDGE_LOOP('',(#23949,#23950,#23951,#23952));
#9824=EDGE_LOOP('',(#23953,#23954,#23955,#23956));
#9825=EDGE_LOOP('',(#23957,#23958,#23959,#23960));
#9826=EDGE_LOOP('',(#23961,#23962,#23963,#23964));
#9827=EDGE_LOOP('',(#23965,#23966,#23967,#23968));
#9828=EDGE_LOOP('',(#23969,#23970,#23971,#23972));
#9829=EDGE_LOOP('',(#23973,#23974,#23975,#23976));
#9830=EDGE_LOOP('',(#23977,#23978,#23979,#23980));
#9831=EDGE_LOOP('',(#23981,#23982,#23983,#23984));
#9832=EDGE_LOOP('',(#23985,#23986,#23987,#23988));
#9833=EDGE_LOOP('',(#23989,#23990,#23991,#23992));
#9834=EDGE_LOOP('',(#23993,#23994,#23995,#23996));
#9835=EDGE_LOOP('',(#23997,#23998,#23999,#24000));
#9836=EDGE_LOOP('',(#24001,#24002,#24003,#24004));
#9837=EDGE_LOOP('',(#24005,#24006,#24007,#24008));
#9838=EDGE_LOOP('',(#24009,#24010,#24011,#24012));
#9839=EDGE_LOOP('',(#24013,#24014,#24015,#24016));
#9840=EDGE_LOOP('',(#24017,#24018,#24019,#24020));
#9841=EDGE_LOOP('',(#24021,#24022,#24023,#24024));
#9842=EDGE_LOOP('',(#24025,#24026,#24027,#24028));
#9843=EDGE_LOOP('',(#24029,#24030,#24031,#24032));
#9844=EDGE_LOOP('',(#24033,#24034,#24035,#24036));
#9845=EDGE_LOOP('',(#24037,#24038,#24039,#24040));
#9846=EDGE_LOOP('',(#24041,#24042,#24043,#24044));
#9847=EDGE_LOOP('',(#24045,#24046,#24047,#24048));
#9848=EDGE_LOOP('',(#24049,#24050,#24051,#24052));
#9849=EDGE_LOOP('',(#24053,#24054,#24055,#24056));
#9850=EDGE_LOOP('',(#24057,#24058,#24059,#24060));
#9851=EDGE_LOOP('',(#24061,#24062,#24063,#24064));
#9852=EDGE_LOOP('',(#24065,#24066,#24067,#24068));
#9853=EDGE_LOOP('',(#24069,#24070,#24071,#24072));
#9854=EDGE_LOOP('',(#24073,#24074,#24075,#24076));
#9855=EDGE_LOOP('',(#24077,#24078,#24079,#24080));
#9856=EDGE_LOOP('',(#24081,#24082,#24083,#24084));
#9857=EDGE_LOOP('',(#24085,#24086,#24087,#24088));
#9858=EDGE_LOOP('',(#24089,#24090,#24091,#24092));
#9859=EDGE_LOOP('',(#24093,#24094,#24095,#24096));
#9860=EDGE_LOOP('',(#24097,#24098,#24099,#24100));
#9861=EDGE_LOOP('',(#24101,#24102,#24103,#24104));
#9862=EDGE_LOOP('',(#24105,#24106,#24107,#24108));
#9863=EDGE_LOOP('',(#24109,#24110,#24111,#24112));
#9864=EDGE_LOOP('',(#24113,#24114,#24115,#24116));
#9865=EDGE_LOOP('',(#24117,#24118,#24119,#24120));
#9866=EDGE_LOOP('',(#24121,#24122,#24123,#24124));
#9867=EDGE_LOOP('',(#24125,#24126,#24127,#24128));
#9868=EDGE_LOOP('',(#24129,#24130,#24131,#24132));
#9869=EDGE_LOOP('',(#24133,#24134,#24135,#24136));
#9870=EDGE_LOOP('',(#24137,#24138,#24139,#24140));
#9871=EDGE_LOOP('',(#24141,#24142,#24143,#24144));
#9872=EDGE_LOOP('',(#24145,#24146,#24147,#24148));
#9873=EDGE_LOOP('',(#24149,#24150,#24151,#24152));
#9874=EDGE_LOOP('',(#24153,#24154,#24155,#24156));
#9875=EDGE_LOOP('',(#24157,#24158,#24159,#24160));
#9876=EDGE_LOOP('',(#24161,#24162,#24163,#24164));
#9877=EDGE_LOOP('',(#24165,#24166,#24167,#24168));
#9878=EDGE_LOOP('',(#24169,#24170,#24171,#24172));
#9879=EDGE_LOOP('',(#24173,#24174,#24175,#24176));
#9880=EDGE_LOOP('',(#24177,#24178,#24179,#24180));
#9881=EDGE_LOOP('',(#24181,#24182,#24183,#24184));
#9882=EDGE_LOOP('',(#24185,#24186,#24187,#24188));
#9883=EDGE_LOOP('',(#24189,#24190,#24191,#24192));
#9884=EDGE_LOOP('',(#24193,#24194,#24195,#24196));
#9885=EDGE_LOOP('',(#24197,#24198,#24199,#24200));
#9886=EDGE_LOOP('',(#24201,#24202,#24203,#24204));
#9887=EDGE_LOOP('',(#24205,#24206,#24207,#24208));
#9888=EDGE_LOOP('',(#24209,#24210,#24211,#24212));
#9889=EDGE_LOOP('',(#24213,#24214,#24215,#24216));
#9890=EDGE_LOOP('',(#24217,#24218,#24219,#24220));
#9891=EDGE_LOOP('',(#24221,#24222,#24223,#24224));
#9892=EDGE_LOOP('',(#24225,#24226,#24227,#24228));
#9893=EDGE_LOOP('',(#24229,#24230,#24231,#24232));
#9894=EDGE_LOOP('',(#24233,#24234,#24235,#24236));
#9895=EDGE_LOOP('',(#24237,#24238,#24239,#24240));
#9896=EDGE_LOOP('',(#24241,#24242,#24243,#24244));
#9897=EDGE_LOOP('',(#24245,#24246,#24247,#24248));
#9898=EDGE_LOOP('',(#24249,#24250,#24251,#24252));
#9899=EDGE_LOOP('',(#24253,#24254,#24255,#24256));
#9900=EDGE_LOOP('',(#24257,#24258,#24259,#24260));
#9901=EDGE_LOOP('',(#24261,#24262,#24263,#24264));
#9902=EDGE_LOOP('',(#24265,#24266,#24267,#24268));
#9903=EDGE_LOOP('',(#24269,#24270,#24271,#24272));
#9904=EDGE_LOOP('',(#24273,#24274,#24275,#24276));
#9905=EDGE_LOOP('',(#24277,#24278,#24279,#24280));
#9906=EDGE_LOOP('',(#24281,#24282,#24283,#24284));
#9907=EDGE_LOOP('',(#24285,#24286,#24287,#24288));
#9908=EDGE_LOOP('',(#24289,#24290,#24291,#24292));
#9909=EDGE_LOOP('',(#24293,#24294,#24295,#24296));
#9910=EDGE_LOOP('',(#24297,#24298,#24299,#24300));
#9911=EDGE_LOOP('',(#24301,#24302,#24303,#24304));
#9912=EDGE_LOOP('',(#24305,#24306,#24307,#24308));
#9913=EDGE_LOOP('',(#24309,#24310,#24311,#24312));
#9914=EDGE_LOOP('',(#24313,#24314,#24315,#24316));
#9915=EDGE_LOOP('',(#24317,#24318,#24319,#24320));
#9916=EDGE_LOOP('',(#24321,#24322,#24323,#24324));
#9917=EDGE_LOOP('',(#24325,#24326,#24327,#24328));
#9918=EDGE_LOOP('',(#24329,#24330,#24331,#24332));
#9919=EDGE_LOOP('',(#24333,#24334,#24335,#24336));
#9920=EDGE_LOOP('',(#24337,#24338,#24339,#24340));
#9921=EDGE_LOOP('',(#24341,#24342,#24343,#24344));
#9922=EDGE_LOOP('',(#24345,#24346,#24347,#24348));
#9923=EDGE_LOOP('',(#24349,#24350,#24351,#24352));
#9924=EDGE_LOOP('',(#24353,#24354,#24355,#24356));
#9925=EDGE_LOOP('',(#24357,#24358,#24359,#24360));
#9926=EDGE_LOOP('',(#24361,#24362,#24363,#24364));
#9927=EDGE_LOOP('',(#24365,#24366,#24367,#24368));
#9928=EDGE_LOOP('',(#24369,#24370,#24371,#24372));
#9929=EDGE_LOOP('',(#24373,#24374,#24375,#24376));
#9930=EDGE_LOOP('',(#24377,#24378,#24379,#24380));
#9931=EDGE_LOOP('',(#24381,#24382,#24383,#24384));
#9932=EDGE_LOOP('',(#24385,#24386,#24387,#24388));
#9933=EDGE_LOOP('',(#24389,#24390,#24391,#24392));
#9934=EDGE_LOOP('',(#24393,#24394,#24395,#24396));
#9935=EDGE_LOOP('',(#24397,#24398,#24399,#24400));
#9936=EDGE_LOOP('',(#24401,#24402,#24403,#24404));
#9937=EDGE_LOOP('',(#24405,#24406,#24407,#24408));
#9938=EDGE_LOOP('',(#24409,#24410,#24411,#24412));
#9939=EDGE_LOOP('',(#24413,#24414,#24415,#24416));
#9940=EDGE_LOOP('',(#24417,#24418,#24419,#24420));
#9941=EDGE_LOOP('',(#24421,#24422,#24423,#24424));
#9942=EDGE_LOOP('',(#24425,#24426,#24427,#24428));
#9943=EDGE_LOOP('',(#24429,#24430,#24431,#24432));
#9944=EDGE_LOOP('',(#24433,#24434,#24435,#24436));
#9945=EDGE_LOOP('',(#24437,#24438,#24439,#24440));
#9946=EDGE_LOOP('',(#24441,#24442,#24443,#24444));
#9947=EDGE_LOOP('',(#24445,#24446,#24447,#24448));
#9948=EDGE_LOOP('',(#24449,#24450,#24451,#24452));
#9949=EDGE_LOOP('',(#24453,#24454,#24455,#24456));
#9950=EDGE_LOOP('',(#24457,#24458,#24459,#24460));
#9951=EDGE_LOOP('',(#24461,#24462,#24463));
#9952=EDGE_LOOP('',(#24464,#24465,#24466));
#9953=EDGE_LOOP('',(#24467,#24468,#24469,#24470));
#9954=EDGE_LOOP('',(#24471,#24472,#24473,#24474));
#9955=EDGE_LOOP('',(#24475,#24476,#24477,#24478));
#9956=EDGE_LOOP('',(#24479,#24480,#24481,#24482));
#9957=EDGE_LOOP('',(#24483,#24484,#24485,#24486));
#9958=EDGE_LOOP('',(#24487,#24488,#24489,#24490));
#9959=EDGE_LOOP('',(#24491,#24492,#24493,#24494));
#9960=EDGE_LOOP('',(#24495,#24496,#24497,#24498));
#9961=EDGE_LOOP('',(#24499,#24500,#24501,#24502));
#9962=EDGE_LOOP('',(#24503,#24504,#24505,#24506));
#9963=EDGE_LOOP('',(#24507,#24508,#24509,#24510));
#9964=EDGE_LOOP('',(#24511,#24512,#24513,#24514));
#9965=EDGE_LOOP('',(#24515,#24516,#24517,#24518));
#9966=EDGE_LOOP('',(#24519,#24520,#24521,#24522));
#9967=EDGE_LOOP('',(#24523,#24524,#24525,#24526));
#9968=EDGE_LOOP('',(#24527,#24528,#24529,#24530));
#9969=EDGE_LOOP('',(#24531,#24532,#24533,#24534));
#9970=EDGE_LOOP('',(#24535,#24536,#24537,#24538));
#9971=EDGE_LOOP('',(#24539,#24540,#24541,#24542));
#9972=EDGE_LOOP('',(#24543,#24544,#24545,#24546));
#9973=EDGE_LOOP('',(#24547,#24548,#24549,#24550));
#9974=EDGE_LOOP('',(#24551,#24552,#24553,#24554));
#9975=EDGE_LOOP('',(#24555,#24556,#24557,#24558));
#9976=EDGE_LOOP('',(#24559,#24560,#24561,#24562));
#9977=EDGE_LOOP('',(#24563,#24564,#24565,#24566));
#9978=EDGE_LOOP('',(#24567,#24568,#24569,#24570));
#9979=EDGE_LOOP('',(#24571,#24572,#24573,#24574));
#9980=EDGE_LOOP('',(#24575,#24576,#24577,#24578));
#9981=EDGE_LOOP('',(#24579,#24580,#24581));
#9982=EDGE_LOOP('',(#24582,#24583,#24584,#24585));
#9983=EDGE_LOOP('',(#24586,#24587,#24588,#24589));
#9984=EDGE_LOOP('',(#24590,#24591,#24592,#24593));
#9985=EDGE_LOOP('',(#24594,#24595,#24596,#24597));
#9986=EDGE_LOOP('',(#24598,#24599,#24600,#24601));
#9987=EDGE_LOOP('',(#24602,#24603,#24604,#24605));
#9988=EDGE_LOOP('',(#24606,#24607,#24608,#24609));
#9989=EDGE_LOOP('',(#24610,#24611,#24612,#24613));
#9990=EDGE_LOOP('',(#24614,#24615,#24616,#24617));
#9991=EDGE_LOOP('',(#24618,#24619,#24620,#24621));
#9992=EDGE_LOOP('',(#24622,#24623,#24624,#24625));
#9993=EDGE_LOOP('',(#24626,#24627,#24628,#24629));
#9994=EDGE_LOOP('',(#24630,#24631,#24632,#24633));
#9995=EDGE_LOOP('',(#24634,#24635,#24636,#24637));
#9996=EDGE_LOOP('',(#24638,#24639,#24640,#24641));
#9997=EDGE_LOOP('',(#24642,#24643,#24644,#24645));
#9998=EDGE_LOOP('',(#24646,#24647,#24648,#24649));
#9999=EDGE_LOOP('',(#24650,#24651,#24652,#24653));
#10000=EDGE_LOOP('',(#24654,#24655,#24656,#24657));
#10001=EDGE_LOOP('',(#24658,#24659,#24660,#24661));
#10002=EDGE_LOOP('',(#24662,#24663,#24664,#24665));
#10003=EDGE_LOOP('',(#24666,#24667,#24668,#24669));
#10004=EDGE_LOOP('',(#24670,#24671,#24672,#24673));
#10005=EDGE_LOOP('',(#24674,#24675,#24676,#24677));
#10006=EDGE_LOOP('',(#24678,#24679,#24680,#24681));
#10007=EDGE_LOOP('',(#24682,#24683,#24684,#24685));
#10008=EDGE_LOOP('',(#24686,#24687,#24688,#24689));
#10009=EDGE_LOOP('',(#24690,#24691,#24692,#24693));
#10010=EDGE_LOOP('',(#24694,#24695,#24696,#24697));
#10011=EDGE_LOOP('',(#24698,#24699,#24700,#24701));
#10012=EDGE_LOOP('',(#24702,#24703,#24704,#24705));
#10013=EDGE_LOOP('',(#24706,#24707,#24708,#24709));
#10014=EDGE_LOOP('',(#24710,#24711,#24712,#24713));
#10015=EDGE_LOOP('',(#24714,#24715,#24716,#24717));
#10016=EDGE_LOOP('',(#24718,#24719,#24720,#24721));
#10017=EDGE_LOOP('',(#24722,#24723,#24724,#24725));
#10018=EDGE_LOOP('',(#24726,#24727,#24728,#24729));
#10019=EDGE_LOOP('',(#24730,#24731,#24732,#24733));
#10020=EDGE_LOOP('',(#24734,#24735,#24736,#24737));
#10021=EDGE_LOOP('',(#24738,#24739,#24740,#24741));
#10022=EDGE_LOOP('',(#24742,#24743,#24744,#24745));
#10023=EDGE_LOOP('',(#24746,#24747,#24748,#24749));
#10024=EDGE_LOOP('',(#24750,#24751,#24752,#24753));
#10025=EDGE_LOOP('',(#24754,#24755,#24756,#24757));
#10026=EDGE_LOOP('',(#24758,#24759,#24760,#24761));
#10027=EDGE_LOOP('',(#24762,#24763,#24764,#24765));
#10028=EDGE_LOOP('',(#24766,#24767,#24768,#24769));
#10029=EDGE_LOOP('',(#24770,#24771,#24772,#24773));
#10030=EDGE_LOOP('',(#24774,#24775,#24776,#24777));
#10031=EDGE_LOOP('',(#24778,#24779,#24780,#24781));
#10032=EDGE_LOOP('',(#24782,#24783,#24784,#24785));
#10033=EDGE_LOOP('',(#24786,#24787,#24788,#24789));
#10034=EDGE_LOOP('',(#24790,#24791,#24792,#24793));
#10035=EDGE_LOOP('',(#24794,#24795,#24796,#24797));
#10036=EDGE_LOOP('',(#24798,#24799,#24800,#24801));
#10037=EDGE_LOOP('',(#24802,#24803,#24804,#24805));
#10038=EDGE_LOOP('',(#24806,#24807,#24808,#24809));
#10039=EDGE_LOOP('',(#24810,#24811,#24812,#24813));
#10040=EDGE_LOOP('',(#24814,#24815,#24816,#24817));
#10041=EDGE_LOOP('',(#24818,#24819,#24820,#24821));
#10042=EDGE_LOOP('',(#24822,#24823,#24824,#24825));
#10043=EDGE_LOOP('',(#24826,#24827,#24828,#24829));
#10044=EDGE_LOOP('',(#24830,#24831,#24832,#24833));
#10045=EDGE_LOOP('',(#24834,#24835,#24836,#24837));
#10046=EDGE_LOOP('',(#24838,#24839,#24840,#24841));
#10047=EDGE_LOOP('',(#24842,#24843,#24844,#24845));
#10048=EDGE_LOOP('',(#24846,#24847,#24848,#24849));
#10049=EDGE_LOOP('',(#24850,#24851,#24852,#24853));
#10050=EDGE_LOOP('',(#24854,#24855,#24856,#24857));
#10051=EDGE_LOOP('',(#24858,#24859,#24860,#24861));
#10052=EDGE_LOOP('',(#24862,#24863,#24864,#24865));
#10053=EDGE_LOOP('',(#24866,#24867,#24868,#24869));
#10054=EDGE_LOOP('',(#24870,#24871,#24872,#24873));
#10055=EDGE_LOOP('',(#24874,#24875,#24876,#24877));
#10056=EDGE_LOOP('',(#24878,#24879,#24880,#24881));
#10057=EDGE_LOOP('',(#24882,#24883,#24884,#24885));
#10058=EDGE_LOOP('',(#24886,#24887,#24888,#24889));
#10059=EDGE_LOOP('',(#24890,#24891,#24892,#24893));
#10060=EDGE_LOOP('',(#24894,#24895,#24896,#24897));
#10061=EDGE_LOOP('',(#24898,#24899,#24900,#24901));
#10062=EDGE_LOOP('',(#24902,#24903,#24904,#24905));
#10063=EDGE_LOOP('',(#24906,#24907,#24908,#24909));
#10064=EDGE_LOOP('',(#24910,#24911,#24912,#24913));
#10065=EDGE_LOOP('',(#24914,#24915,#24916,#24917));
#10066=EDGE_LOOP('',(#24918,#24919,#24920,#24921));
#10067=EDGE_LOOP('',(#24922,#24923,#24924,#24925));
#10068=EDGE_LOOP('',(#24926,#24927,#24928,#24929));
#10069=EDGE_LOOP('',(#24930,#24931,#24932,#24933));
#10070=EDGE_LOOP('',(#24934,#24935,#24936,#24937));
#10071=EDGE_LOOP('',(#24938,#24939,#24940,#24941));
#10072=EDGE_LOOP('',(#24942,#24943,#24944,#24945));
#10073=EDGE_LOOP('',(#24946,#24947,#24948,#24949));
#10074=EDGE_LOOP('',(#24950,#24951,#24952,#24953));
#10075=EDGE_LOOP('',(#24954,#24955,#24956,#24957));
#10076=EDGE_LOOP('',(#24958,#24959,#24960,#24961));
#10077=EDGE_LOOP('',(#24962,#24963,#24964,#24965));
#10078=EDGE_LOOP('',(#24966,#24967,#24968,#24969));
#10079=EDGE_LOOP('',(#24970,#24971,#24972,#24973));
#10080=EDGE_LOOP('',(#24974,#24975,#24976,#24977));
#10081=EDGE_LOOP('',(#24978,#24979,#24980,#24981));
#10082=EDGE_LOOP('',(#24982,#24983,#24984,#24985));
#10083=EDGE_LOOP('',(#24986,#24987,#24988,#24989));
#10084=EDGE_LOOP('',(#24990,#24991,#24992,#24993));
#10085=EDGE_LOOP('',(#24994,#24995,#24996,#24997));
#10086=EDGE_LOOP('',(#24998,#24999,#25000,#25001));
#10087=EDGE_LOOP('',(#25002,#25003,#25004,#25005));
#10088=EDGE_LOOP('',(#25006,#25007,#25008,#25009));
#10089=EDGE_LOOP('',(#25010,#25011,#25012,#25013));
#10090=EDGE_LOOP('',(#25014,#25015,#25016,#25017));
#10091=EDGE_LOOP('',(#25018,#25019,#25020,#25021));
#10092=EDGE_LOOP('',(#25022,#25023,#25024,#25025));
#10093=EDGE_LOOP('',(#25026,#25027,#25028,#25029));
#10094=EDGE_LOOP('',(#25030,#25031,#25032,#25033));
#10095=EDGE_LOOP('',(#25034,#25035,#25036,#25037));
#10096=EDGE_LOOP('',(#25038,#25039,#25040,#25041));
#10097=EDGE_LOOP('',(#25042,#25043,#25044,#25045));
#10098=EDGE_LOOP('',(#25046,#25047,#25048,#25049));
#10099=EDGE_LOOP('',(#25050,#25051,#25052,#25053));
#10100=EDGE_LOOP('',(#25054,#25055,#25056,#25057));
#10101=EDGE_LOOP('',(#25058,#25059,#25060,#25061));
#10102=EDGE_LOOP('',(#25062,#25063,#25064,#25065));
#10103=EDGE_LOOP('',(#25066,#25067,#25068,#25069));
#10104=EDGE_LOOP('',(#25070,#25071,#25072,#25073));
#10105=EDGE_LOOP('',(#25074,#25075,#25076,#25077));
#10106=EDGE_LOOP('',(#25078,#25079,#25080,#25081));
#10107=EDGE_LOOP('',(#25082,#25083,#25084,#25085));
#10108=EDGE_LOOP('',(#25086,#25087,#25088,#25089));
#10109=EDGE_LOOP('',(#25090,#25091,#25092,#25093));
#10110=EDGE_LOOP('',(#25094,#25095,#25096,#25097));
#10111=EDGE_LOOP('',(#25098,#25099,#25100,#25101));
#10112=EDGE_LOOP('',(#25102,#25103,#25104,#25105));
#10113=EDGE_LOOP('',(#25106,#25107,#25108,#25109));
#10114=EDGE_LOOP('',(#25110,#25111,#25112,#25113));
#10115=EDGE_LOOP('',(#25114,#25115,#25116,#25117));
#10116=EDGE_LOOP('',(#25118,#25119,#25120,#25121));
#10117=EDGE_LOOP('',(#25122,#25123,#25124,#25125));
#10118=EDGE_LOOP('',(#25126,#25127,#25128,#25129));
#10119=EDGE_LOOP('',(#25130,#25131,#25132,#25133));
#10120=EDGE_LOOP('',(#25134,#25135,#25136,#25137));
#10121=EDGE_LOOP('',(#25138,#25139,#25140,#25141));
#10122=EDGE_LOOP('',(#25142,#25143,#25144,#25145));
#10123=EDGE_LOOP('',(#25146,#25147,#25148,#25149));
#10124=EDGE_LOOP('',(#25150,#25151,#25152,#25153));
#10125=EDGE_LOOP('',(#25154,#25155,#25156,#25157));
#10126=EDGE_LOOP('',(#25158,#25159,#25160,#25161));
#10127=EDGE_LOOP('',(#25162,#25163,#25164));
#10128=EDGE_LOOP('',(#25165,#25166,#25167));
#10129=EDGE_LOOP('',(#25168,#25169,#25170,#25171));
#10130=EDGE_LOOP('',(#25172,#25173,#25174,#25175));
#10131=EDGE_LOOP('',(#25176,#25177,#25178,#25179));
#10132=EDGE_LOOP('',(#25180,#25181,#25182,#25183));
#10133=EDGE_LOOP('',(#25184,#25185,#25186,#25187));
#10134=EDGE_LOOP('',(#25188,#25189,#25190,#25191));
#10135=EDGE_LOOP('',(#25192,#25193,#25194,#25195));
#10136=EDGE_LOOP('',(#25196,#25197,#25198,#25199));
#10137=EDGE_LOOP('',(#25200,#25201,#25202,#25203));
#10138=EDGE_LOOP('',(#25204,#25205,#25206,#25207));
#10139=EDGE_LOOP('',(#25208,#25209,#25210,#25211));
#10140=EDGE_LOOP('',(#25212,#25213,#25214,#25215));
#10141=EDGE_LOOP('',(#25216,#25217,#25218,#25219));
#10142=EDGE_LOOP('',(#25220,#25221,#25222,#25223));
#10143=EDGE_LOOP('',(#25224,#25225,#25226,#25227));
#10144=EDGE_LOOP('',(#25228,#25229,#25230,#25231));
#10145=EDGE_LOOP('',(#25232,#25233,#25234,#25235));
#10146=EDGE_LOOP('',(#25236,#25237,#25238,#25239));
#10147=EDGE_LOOP('',(#25240,#25241,#25242,#25243));
#10148=EDGE_LOOP('',(#25244,#25245,#25246,#25247));
#10149=EDGE_LOOP('',(#25248,#25249,#25250,#25251));
#10150=EDGE_LOOP('',(#25252,#25253,#25254,#25255));
#10151=EDGE_LOOP('',(#25256,#25257,#25258,#25259));
#10152=EDGE_LOOP('',(#25260,#25261,#25262,#25263));
#10153=EDGE_LOOP('',(#25264,#25265,#25266,#25267));
#10154=EDGE_LOOP('',(#25268,#25269,#25270,#25271));
#10155=EDGE_LOOP('',(#25272,#25273,#25274,#25275));
#10156=EDGE_LOOP('',(#25276,#25277,#25278,#25279));
#10157=EDGE_LOOP('',(#25280,#25281,#25282,#25283));
#10158=EDGE_LOOP('',(#25284,#25285,#25286,#25287));
#10159=EDGE_LOOP('',(#25288,#25289,#25290,#25291));
#10160=EDGE_LOOP('',(#25292,#25293,#25294,#25295));
#10161=EDGE_LOOP('',(#25296,#25297,#25298));
#10162=EDGE_LOOP('',(#25299,#25300,#25301,#25302));
#10163=EDGE_LOOP('',(#25303,#25304,#25305,#25306));
#10164=EDGE_LOOP('',(#25307,#25308,#25309,#25310));
#10165=EDGE_LOOP('',(#25311,#25312,#25313,#25314));
#10166=EDGE_LOOP('',(#25315,#25316,#25317,#25318));
#10167=EDGE_LOOP('',(#25319,#25320,#25321,#25322));
#10168=EDGE_LOOP('',(#25323,#25324,#25325,#25326));
#10169=EDGE_LOOP('',(#25327,#25328,#25329,#25330));
#10170=EDGE_LOOP('',(#25331,#25332,#25333,#25334));
#10171=EDGE_LOOP('',(#25335,#25336,#25337,#25338));
#10172=EDGE_LOOP('',(#25339,#25340,#25341,#25342));
#10173=EDGE_LOOP('',(#25343,#25344,#25345,#25346));
#10174=EDGE_LOOP('',(#25347,#25348,#25349,#25350));
#10175=EDGE_LOOP('',(#25351,#25352,#25353,#25354));
#10176=EDGE_LOOP('',(#25355,#25356,#25357,#25358));
#10177=EDGE_LOOP('',(#25359,#25360,#25361,#25362));
#10178=EDGE_LOOP('',(#25363,#25364,#25365,#25366));
#10179=EDGE_LOOP('',(#25367,#25368,#25369,#25370));
#10180=EDGE_LOOP('',(#25371,#25372,#25373,#25374));
#10181=EDGE_LOOP('',(#25375,#25376,#25377,#25378));
#10182=EDGE_LOOP('',(#25379,#25380,#25381,#25382));
#10183=EDGE_LOOP('',(#25383,#25384,#25385,#25386));
#10184=EDGE_LOOP('',(#25387,#25388,#25389,#25390));
#10185=EDGE_LOOP('',(#25391,#25392,#25393,#25394));
#10186=EDGE_LOOP('',(#25395,#25396,#25397,#25398));
#10187=EDGE_LOOP('',(#25399,#25400,#25401,#25402));
#10188=EDGE_LOOP('',(#25403,#25404,#25405,#25406));
#10189=EDGE_LOOP('',(#25407,#25408,#25409,#25410));
#10190=EDGE_LOOP('',(#25411,#25412,#25413,#25414));
#10191=EDGE_LOOP('',(#25415,#25416,#25417,#25418));
#10192=EDGE_LOOP('',(#25419,#25420,#25421,#25422));
#10193=EDGE_LOOP('',(#25423,#25424,#25425,#25426));
#10194=EDGE_LOOP('',(#25427,#25428,#25429,#25430));
#10195=EDGE_LOOP('',(#25431,#25432,#25433,#25434));
#10196=EDGE_LOOP('',(#25435,#25436,#25437,#25438));
#10197=EDGE_LOOP('',(#25439,#25440,#25441,#25442));
#10198=EDGE_LOOP('',(#25443,#25444,#25445,#25446));
#10199=EDGE_LOOP('',(#25447,#25448,#25449,#25450));
#10200=EDGE_LOOP('',(#25451,#25452,#25453,#25454));
#10201=EDGE_LOOP('',(#25455,#25456,#25457,#25458));
#10202=EDGE_LOOP('',(#25459,#25460,#25461,#25462));
#10203=EDGE_LOOP('',(#25463,#25464,#25465,#25466));
#10204=EDGE_LOOP('',(#25467,#25468,#25469,#25470));
#10205=EDGE_LOOP('',(#25471,#25472,#25473,#25474));
#10206=EDGE_LOOP('',(#25475,#25476,#25477,#25478));
#10207=EDGE_LOOP('',(#25479,#25480,#25481,#25482));
#10208=EDGE_LOOP('',(#25483,#25484,#25485,#25486));
#10209=EDGE_LOOP('',(#25487,#25488,#25489,#25490));
#10210=EDGE_LOOP('',(#25491,#25492,#25493,#25494));
#10211=EDGE_LOOP('',(#25495,#25496,#25497,#25498));
#10212=EDGE_LOOP('',(#25499,#25500,#25501,#25502));
#10213=EDGE_LOOP('',(#25503,#25504,#25505,#25506));
#10214=EDGE_LOOP('',(#25507,#25508,#25509,#25510));
#10215=EDGE_LOOP('',(#25511,#25512,#25513,#25514));
#10216=EDGE_LOOP('',(#25515,#25516,#25517,#25518));
#10217=EDGE_LOOP('',(#25519,#25520,#25521,#25522));
#10218=EDGE_LOOP('',(#25523,#25524,#25525,#25526));
#10219=EDGE_LOOP('',(#25527,#25528,#25529,#25530));
#10220=EDGE_LOOP('',(#25531,#25532,#25533,#25534));
#10221=EDGE_LOOP('',(#25535,#25536,#25537,#25538));
#10222=EDGE_LOOP('',(#25539,#25540,#25541,#25542));
#10223=EDGE_LOOP('',(#25543,#25544,#25545,#25546));
#10224=EDGE_LOOP('',(#25547,#25548,#25549,#25550));
#10225=EDGE_LOOP('',(#25551,#25552,#25553,#25554));
#10226=EDGE_LOOP('',(#25555,#25556,#25557,#25558));
#10227=EDGE_LOOP('',(#25559,#25560,#25561,#25562));
#10228=EDGE_LOOP('',(#25563,#25564,#25565,#25566));
#10229=EDGE_LOOP('',(#25567,#25568,#25569,#25570));
#10230=EDGE_LOOP('',(#25571,#25572,#25573,#25574));
#10231=EDGE_LOOP('',(#25575,#25576,#25577,#25578));
#10232=EDGE_LOOP('',(#25579,#25580,#25581,#25582));
#10233=EDGE_LOOP('',(#25583,#25584,#25585,#25586));
#10234=EDGE_LOOP('',(#25587,#25588,#25589,#25590));
#10235=EDGE_LOOP('',(#25591,#25592,#25593,#25594));
#10236=EDGE_LOOP('',(#25595,#25596,#25597,#25598));
#10237=EDGE_LOOP('',(#25599,#25600,#25601,#25602));
#10238=EDGE_LOOP('',(#25603,#25604,#25605,#25606));
#10239=EDGE_LOOP('',(#25607,#25608,#25609,#25610));
#10240=EDGE_LOOP('',(#25611,#25612,#25613,#25614));
#10241=EDGE_LOOP('',(#25615,#25616,#25617,#25618));
#10242=EDGE_LOOP('',(#25619,#25620,#25621,#25622));
#10243=EDGE_LOOP('',(#25623,#25624,#25625,#25626));
#10244=EDGE_LOOP('',(#25627,#25628,#25629,#25630));
#10245=EDGE_LOOP('',(#25631,#25632,#25633,#25634));
#10246=EDGE_LOOP('',(#25635,#25636,#25637,#25638));
#10247=EDGE_LOOP('',(#25639,#25640,#25641,#25642));
#10248=EDGE_LOOP('',(#25643,#25644,#25645,#25646));
#10249=EDGE_LOOP('',(#25647,#25648,#25649,#25650));
#10250=EDGE_LOOP('',(#25651,#25652,#25653,#25654));
#10251=EDGE_LOOP('',(#25655,#25656,#25657,#25658));
#10252=EDGE_LOOP('',(#25659,#25660,#25661,#25662));
#10253=EDGE_LOOP('',(#25663,#25664,#25665,#25666));
#10254=EDGE_LOOP('',(#25667,#25668,#25669,#25670));
#10255=EDGE_LOOP('',(#25671,#25672,#25673,#25674));
#10256=EDGE_LOOP('',(#25675,#25676,#25677,#25678));
#10257=EDGE_LOOP('',(#25679,#25680,#25681,#25682));
#10258=EDGE_LOOP('',(#25683,#25684,#25685,#25686));
#10259=EDGE_LOOP('',(#25687,#25688,#25689,#25690));
#10260=EDGE_LOOP('',(#25691,#25692,#25693,#25694));
#10261=EDGE_LOOP('',(#25695,#25696,#25697,#25698));
#10262=EDGE_LOOP('',(#25699,#25700,#25701,#25702));
#10263=EDGE_LOOP('',(#25703,#25704,#25705,#25706));
#10264=EDGE_LOOP('',(#25707,#25708,#25709,#25710));
#10265=EDGE_LOOP('',(#25711,#25712,#25713,#25714));
#10266=EDGE_LOOP('',(#25715,#25716,#25717,#25718));
#10267=EDGE_LOOP('',(#25719,#25720,#25721,#25722));
#10268=EDGE_LOOP('',(#25723,#25724,#25725,#25726));
#10269=EDGE_LOOP('',(#25727,#25728,#25729,#25730));
#10270=EDGE_LOOP('',(#25731,#25732,#25733,#25734));
#10271=EDGE_LOOP('',(#25735,#25736,#25737,#25738));
#10272=EDGE_LOOP('',(#25739,#25740,#25741,#25742));
#10273=EDGE_LOOP('',(#25743,#25744,#25745,#25746));
#10274=EDGE_LOOP('',(#25747,#25748,#25749,#25750));
#10275=EDGE_LOOP('',(#25751,#25752,#25753,#25754));
#10276=EDGE_LOOP('',(#25755,#25756,#25757,#25758));
#10277=EDGE_LOOP('',(#25759,#25760,#25761,#25762));
#10278=EDGE_LOOP('',(#25763,#25764,#25765,#25766));
#10279=EDGE_LOOP('',(#25767,#25768,#25769,#25770));
#10280=EDGE_LOOP('',(#25771,#25772,#25773,#25774));
#10281=EDGE_LOOP('',(#25775,#25776,#25777,#25778));
#10282=EDGE_LOOP('',(#25779,#25780,#25781,#25782));
#10283=EDGE_LOOP('',(#25783,#25784,#25785,#25786));
#10284=EDGE_LOOP('',(#25787,#25788,#25789,#25790));
#10285=EDGE_LOOP('',(#25791,#25792,#25793,#25794));
#10286=EDGE_LOOP('',(#25795,#25796,#25797,#25798));
#10287=EDGE_LOOP('',(#25799,#25800,#25801,#25802));
#10288=EDGE_LOOP('',(#25803,#25804,#25805,#25806));
#10289=EDGE_LOOP('',(#25807,#25808,#25809,#25810));
#10290=EDGE_LOOP('',(#25811,#25812,#25813,#25814));
#10291=EDGE_LOOP('',(#25815,#25816,#25817,#25818));
#10292=EDGE_LOOP('',(#25819,#25820,#25821,#25822));
#10293=EDGE_LOOP('',(#25823,#25824,#25825,#25826));
#10294=EDGE_LOOP('',(#25827,#25828,#25829,#25830));
#10295=EDGE_LOOP('',(#25831,#25832,#25833,#25834));
#10296=EDGE_LOOP('',(#25835,#25836,#25837,#25838));
#10297=EDGE_LOOP('',(#25839,#25840,#25841,#25842));
#10298=EDGE_LOOP('',(#25843,#25844,#25845,#25846));
#10299=EDGE_LOOP('',(#25847,#25848,#25849,#25850));
#10300=EDGE_LOOP('',(#25851,#25852,#25853,#25854));
#10301=EDGE_LOOP('',(#25855,#25856,#25857,#25858));
#10302=EDGE_LOOP('',(#25859,#25860,#25861,#25862));
#10303=EDGE_LOOP('',(#25863,#25864,#25865,#25866));
#10304=EDGE_LOOP('',(#25867,#25868,#25869,#25870));
#10305=EDGE_LOOP('',(#25871,#25872,#25873,#25874));
#10306=EDGE_LOOP('',(#25875,#25876,#25877,#25878));
#10307=EDGE_LOOP('',(#25879,#25880,#25881,#25882));
#10308=EDGE_LOOP('',(#25883,#25884,#25885,#25886));
#10309=EDGE_LOOP('',(#25887,#25888,#25889,#25890));
#10310=EDGE_LOOP('',(#25891,#25892,#25893,#25894));
#10311=EDGE_LOOP('',(#25895,#25896,#25897,#25898));
#10312=EDGE_LOOP('',(#25899,#25900,#25901,#25902));
#10313=EDGE_LOOP('',(#25903,#25904,#25905));
#10314=EDGE_LOOP('',(#25906,#25907,#25908));
#10315=EDGE_LOOP('',(#25909,#25910,#25911,#25912));
#10316=EDGE_LOOP('',(#25913,#25914,#25915,#25916));
#10317=EDGE_LOOP('',(#25917,#25918,#25919,#25920));
#10318=EDGE_LOOP('',(#25921,#25922,#25923,#25924));
#10319=EDGE_LOOP('',(#25925,#25926,#25927,#25928));
#10320=EDGE_LOOP('',(#25929,#25930,#25931,#25932));
#10321=EDGE_LOOP('',(#25933,#25934,#25935,#25936));
#10322=EDGE_LOOP('',(#25937,#25938,#25939,#25940));
#10323=EDGE_LOOP('',(#25941,#25942,#25943,#25944));
#10324=EDGE_LOOP('',(#25945,#25946,#25947,#25948));
#10325=EDGE_LOOP('',(#25949,#25950,#25951,#25952));
#10326=EDGE_LOOP('',(#25953,#25954,#25955,#25956));
#10327=EDGE_LOOP('',(#25957,#25958,#25959,#25960));
#10328=EDGE_LOOP('',(#25961,#25962,#25963,#25964));
#10329=EDGE_LOOP('',(#25965,#25966,#25967,#25968));
#10330=EDGE_LOOP('',(#25969,#25970,#25971,#25972));
#10331=EDGE_LOOP('',(#25973,#25974,#25975,#25976));
#10332=EDGE_LOOP('',(#25977,#25978,#25979,#25980));
#10333=EDGE_LOOP('',(#25981,#25982,#25983,#25984));
#10334=EDGE_LOOP('',(#25985,#25986,#25987,#25988));
#10335=EDGE_LOOP('',(#25989,#25990,#25991,#25992));
#10336=EDGE_LOOP('',(#25993,#25994,#25995,#25996));
#10337=EDGE_LOOP('',(#25997,#25998,#25999,#26000));
#10338=EDGE_LOOP('',(#26001,#26002,#26003,#26004));
#10339=EDGE_LOOP('',(#26005,#26006,#26007,#26008));
#10340=EDGE_LOOP('',(#26009,#26010,#26011,#26012));
#10341=EDGE_LOOP('',(#26013,#26014,#26015,#26016));
#10342=EDGE_LOOP('',(#26017,#26018,#26019,#26020));
#10343=EDGE_LOOP('',(#26021,#26022,#26023));
#10344=EDGE_LOOP('',(#26024,#26025,#26026,#26027));
#10345=EDGE_LOOP('',(#26028,#26029,#26030,#26031));
#10346=EDGE_LOOP('',(#26032,#26033,#26034,#26035));
#10347=EDGE_LOOP('',(#26036,#26037,#26038,#26039));
#10348=EDGE_LOOP('',(#26040,#26041,#26042,#26043));
#10349=EDGE_LOOP('',(#26044,#26045,#26046,#26047));
#10350=EDGE_LOOP('',(#26048,#26049,#26050,#26051));
#10351=EDGE_LOOP('',(#26052,#26053,#26054,#26055));
#10352=EDGE_LOOP('',(#26056,#26057,#26058,#26059));
#10353=EDGE_LOOP('',(#26060,#26061,#26062,#26063));
#10354=EDGE_LOOP('',(#26064,#26065,#26066,#26067));
#10355=EDGE_LOOP('',(#26068,#26069,#26070,#26071));
#10356=EDGE_LOOP('',(#26072,#26073,#26074,#26075));
#10357=EDGE_LOOP('',(#26076,#26077,#26078,#26079));
#10358=EDGE_LOOP('',(#26080,#26081,#26082,#26083));
#10359=EDGE_LOOP('',(#26084,#26085,#26086,#26087));
#10360=EDGE_LOOP('',(#26088,#26089,#26090,#26091));
#10361=EDGE_LOOP('',(#26092,#26093,#26094,#26095));
#10362=EDGE_LOOP('',(#26096,#26097,#26098,#26099));
#10363=EDGE_LOOP('',(#26100,#26101,#26102,#26103));
#10364=EDGE_LOOP('',(#26104,#26105,#26106,#26107));
#10365=EDGE_LOOP('',(#26108,#26109,#26110,#26111));
#10366=EDGE_LOOP('',(#26112,#26113,#26114,#26115));
#10367=EDGE_LOOP('',(#26116,#26117,#26118,#26119));
#10368=EDGE_LOOP('',(#26120,#26121,#26122,#26123));
#10369=EDGE_LOOP('',(#26124,#26125,#26126,#26127));
#10370=EDGE_LOOP('',(#26128,#26129,#26130,#26131));
#10371=EDGE_LOOP('',(#26132,#26133,#26134,#26135));
#10372=EDGE_LOOP('',(#26136,#26137,#26138,#26139));
#10373=EDGE_LOOP('',(#26140,#26141,#26142,#26143));
#10374=EDGE_LOOP('',(#26144,#26145,#26146,#26147));
#10375=EDGE_LOOP('',(#26148,#26149,#26150,#26151));
#10376=EDGE_LOOP('',(#26152,#26153,#26154,#26155));
#10377=EDGE_LOOP('',(#26156,#26157,#26158,#26159));
#10378=EDGE_LOOP('',(#26160,#26161,#26162,#26163));
#10379=EDGE_LOOP('',(#26164,#26165,#26166,#26167));
#10380=EDGE_LOOP('',(#26168,#26169,#26170,#26171));
#10381=EDGE_LOOP('',(#26172,#26173,#26174,#26175));
#10382=EDGE_LOOP('',(#26176,#26177,#26178,#26179));
#10383=EDGE_LOOP('',(#26180,#26181,#26182,#26183));
#10384=EDGE_LOOP('',(#26184,#26185,#26186,#26187));
#10385=EDGE_LOOP('',(#26188,#26189,#26190,#26191));
#10386=EDGE_LOOP('',(#26192,#26193,#26194,#26195));
#10387=EDGE_LOOP('',(#26196,#26197,#26198,#26199));
#10388=EDGE_LOOP('',(#26200,#26201,#26202,#26203));
#10389=EDGE_LOOP('',(#26204,#26205,#26206,#26207));
#10390=EDGE_LOOP('',(#26208,#26209,#26210,#26211));
#10391=EDGE_LOOP('',(#26212,#26213,#26214,#26215));
#10392=EDGE_LOOP('',(#26216,#26217,#26218,#26219));
#10393=EDGE_LOOP('',(#26220,#26221,#26222,#26223));
#10394=EDGE_LOOP('',(#26224,#26225,#26226,#26227));
#10395=EDGE_LOOP('',(#26228,#26229,#26230,#26231));
#10396=EDGE_LOOP('',(#26232,#26233,#26234,#26235));
#10397=EDGE_LOOP('',(#26236,#26237,#26238,#26239));
#10398=EDGE_LOOP('',(#26240,#26241,#26242,#26243));
#10399=EDGE_LOOP('',(#26244,#26245,#26246,#26247));
#10400=EDGE_LOOP('',(#26248,#26249,#26250,#26251));
#10401=EDGE_LOOP('',(#26252,#26253,#26254,#26255));
#10402=EDGE_LOOP('',(#26256,#26257,#26258,#26259));
#10403=EDGE_LOOP('',(#26260,#26261,#26262,#26263));
#10404=EDGE_LOOP('',(#26264,#26265,#26266,#26267));
#10405=EDGE_LOOP('',(#26268,#26269,#26270,#26271));
#10406=EDGE_LOOP('',(#26272,#26273,#26274,#26275));
#10407=EDGE_LOOP('',(#26276,#26277,#26278,#26279));
#10408=EDGE_LOOP('',(#26280,#26281,#26282,#26283));
#10409=EDGE_LOOP('',(#26284,#26285,#26286,#26287));
#10410=EDGE_LOOP('',(#26288,#26289,#26290,#26291));
#10411=EDGE_LOOP('',(#26292,#26293,#26294,#26295));
#10412=EDGE_LOOP('',(#26296,#26297,#26298,#26299));
#10413=EDGE_LOOP('',(#26300,#26301,#26302,#26303));
#10414=EDGE_LOOP('',(#26304,#26305,#26306,#26307));
#10415=EDGE_LOOP('',(#26308,#26309,#26310,#26311));
#10416=EDGE_LOOP('',(#26312,#26313,#26314,#26315));
#10417=EDGE_LOOP('',(#26316,#26317,#26318,#26319));
#10418=EDGE_LOOP('',(#26320,#26321,#26322,#26323));
#10419=EDGE_LOOP('',(#26324,#26325,#26326,#26327));
#10420=EDGE_LOOP('',(#26328,#26329,#26330,#26331));
#10421=EDGE_LOOP('',(#26332,#26333,#26334,#26335));
#10422=EDGE_LOOP('',(#26336,#26337,#26338,#26339));
#10423=EDGE_LOOP('',(#26340,#26341,#26342,#26343));
#10424=EDGE_LOOP('',(#26344,#26345,#26346,#26347));
#10425=EDGE_LOOP('',(#26348,#26349,#26350,#26351));
#10426=EDGE_LOOP('',(#26352,#26353,#26354,#26355));
#10427=EDGE_LOOP('',(#26356,#26357,#26358,#26359));
#10428=EDGE_LOOP('',(#26360,#26361,#26362,#26363));
#10429=EDGE_LOOP('',(#26364,#26365,#26366,#26367));
#10430=EDGE_LOOP('',(#26368,#26369,#26370,#26371));
#10431=EDGE_LOOP('',(#26372,#26373,#26374,#26375));
#10432=EDGE_LOOP('',(#26376,#26377,#26378,#26379));
#10433=EDGE_LOOP('',(#26380,#26381,#26382,#26383));
#10434=EDGE_LOOP('',(#26384,#26385,#26386,#26387));
#10435=EDGE_LOOP('',(#26388,#26389,#26390,#26391));
#10436=EDGE_LOOP('',(#26392,#26393,#26394,#26395));
#10437=EDGE_LOOP('',(#26396,#26397,#26398,#26399));
#10438=EDGE_LOOP('',(#26400,#26401,#26402,#26403));
#10439=EDGE_LOOP('',(#26404,#26405,#26406,#26407));
#10440=EDGE_LOOP('',(#26408,#26409,#26410,#26411));
#10441=EDGE_LOOP('',(#26412,#26413,#26414,#26415));
#10442=EDGE_LOOP('',(#26416,#26417,#26418,#26419));
#10443=EDGE_LOOP('',(#26420,#26421,#26422,#26423));
#10444=EDGE_LOOP('',(#26424,#26425,#26426,#26427));
#10445=EDGE_LOOP('',(#26428,#26429,#26430,#26431));
#10446=EDGE_LOOP('',(#26432,#26433,#26434,#26435));
#10447=EDGE_LOOP('',(#26436,#26437,#26438,#26439));
#10448=EDGE_LOOP('',(#26440,#26441,#26442,#26443));
#10449=EDGE_LOOP('',(#26444,#26445,#26446,#26447));
#10450=EDGE_LOOP('',(#26448,#26449,#26450,#26451));
#10451=EDGE_LOOP('',(#26452,#26453,#26454,#26455));
#10452=EDGE_LOOP('',(#26456,#26457,#26458,#26459));
#10453=EDGE_LOOP('',(#26460,#26461,#26462,#26463));
#10454=EDGE_LOOP('',(#26464,#26465,#26466,#26467));
#10455=EDGE_LOOP('',(#26468,#26469,#26470,#26471));
#10456=EDGE_LOOP('',(#26472,#26473,#26474,#26475));
#10457=EDGE_LOOP('',(#26476,#26477,#26478,#26479));
#10458=EDGE_LOOP('',(#26480,#26481,#26482,#26483));
#10459=EDGE_LOOP('',(#26484,#26485,#26486,#26487));
#10460=EDGE_LOOP('',(#26488,#26489,#26490,#26491));
#10461=EDGE_LOOP('',(#26492,#26493,#26494,#26495));
#10462=EDGE_LOOP('',(#26496,#26497,#26498,#26499));
#10463=EDGE_LOOP('',(#26500,#26501,#26502,#26503));
#10464=EDGE_LOOP('',(#26504,#26505,#26506,#26507));
#10465=EDGE_LOOP('',(#26508,#26509,#26510,#26511));
#10466=EDGE_LOOP('',(#26512,#26513,#26514,#26515));
#10467=EDGE_LOOP('',(#26516,#26517,#26518,#26519));
#10468=EDGE_LOOP('',(#26520,#26521,#26522,#26523));
#10469=EDGE_LOOP('',(#26524,#26525,#26526,#26527));
#10470=EDGE_LOOP('',(#26528,#26529,#26530,#26531));
#10471=EDGE_LOOP('',(#26532,#26533,#26534,#26535));
#10472=EDGE_LOOP('',(#26536,#26537,#26538,#26539));
#10473=EDGE_LOOP('',(#26540,#26541,#26542,#26543));
#10474=EDGE_LOOP('',(#26544,#26545,#26546,#26547));
#10475=EDGE_LOOP('',(#26548,#26549,#26550,#26551));
#10476=EDGE_LOOP('',(#26552,#26553,#26554,#26555));
#10477=EDGE_LOOP('',(#26556,#26557,#26558,#26559));
#10478=EDGE_LOOP('',(#26560,#26561,#26562,#26563));
#10479=EDGE_LOOP('',(#26564,#26565,#26566,#26567));
#10480=EDGE_LOOP('',(#26568,#26569,#26570,#26571));
#10481=EDGE_LOOP('',(#26572,#26573,#26574,#26575));
#10482=EDGE_LOOP('',(#26576,#26577,#26578,#26579));
#10483=EDGE_LOOP('',(#26580,#26581,#26582,#26583));
#10484=EDGE_LOOP('',(#26584,#26585,#26586,#26587));
#10485=EDGE_LOOP('',(#26588,#26589,#26590,#26591));
#10486=EDGE_LOOP('',(#26592,#26593,#26594,#26595));
#10487=EDGE_LOOP('',(#26596,#26597,#26598,#26599));
#10488=EDGE_LOOP('',(#26600,#26601,#26602,#26603));
#10489=EDGE_LOOP('',(#26604,#26605,#26606));
#10490=EDGE_LOOP('',(#26607,#26608,#26609));
#10491=EDGE_LOOP('',(#26610,#26611,#26612,#26613));
#10492=EDGE_LOOP('',(#26614,#26615,#26616,#26617));
#10493=EDGE_LOOP('',(#26618,#26619,#26620,#26621));
#10494=EDGE_LOOP('',(#26622,#26623,#26624,#26625));
#10495=EDGE_LOOP('',(#26626,#26627,#26628,#26629));
#10496=EDGE_LOOP('',(#26630,#26631,#26632,#26633));
#10497=EDGE_LOOP('',(#26634,#26635,#26636,#26637));
#10498=EDGE_LOOP('',(#26638,#26639,#26640,#26641));
#10499=EDGE_LOOP('',(#26642,#26643,#26644,#26645));
#10500=EDGE_LOOP('',(#26646,#26647,#26648,#26649));
#10501=EDGE_LOOP('',(#26650,#26651,#26652,#26653));
#10502=EDGE_LOOP('',(#26654,#26655,#26656,#26657));
#10503=EDGE_LOOP('',(#26658,#26659,#26660,#26661));
#10504=EDGE_LOOP('',(#26662,#26663,#26664,#26665));
#10505=EDGE_LOOP('',(#26666,#26667,#26668,#26669));
#10506=EDGE_LOOP('',(#26670,#26671,#26672,#26673));
#10507=EDGE_LOOP('',(#26674,#26675,#26676,#26677));
#10508=EDGE_LOOP('',(#26678,#26679,#26680,#26681));
#10509=EDGE_LOOP('',(#26682,#26683,#26684,#26685));
#10510=EDGE_LOOP('',(#26686,#26687,#26688,#26689));
#10511=EDGE_LOOP('',(#26690,#26691,#26692,#26693));
#10512=EDGE_LOOP('',(#26694,#26695,#26696,#26697));
#10513=EDGE_LOOP('',(#26698,#26699,#26700,#26701));
#10514=EDGE_LOOP('',(#26702,#26703,#26704,#26705));
#10515=EDGE_LOOP('',(#26706,#26707,#26708,#26709));
#10516=EDGE_LOOP('',(#26710,#26711,#26712,#26713));
#10517=EDGE_LOOP('',(#26714,#26715,#26716,#26717));
#10518=EDGE_LOOP('',(#26718,#26719,#26720,#26721));
#10519=EDGE_LOOP('',(#26722,#26723,#26724,#26725));
#10520=EDGE_LOOP('',(#26726,#26727,#26728,#26729));
#10521=EDGE_LOOP('',(#26730,#26731,#26732,#26733));
#10522=EDGE_LOOP('',(#26734,#26735,#26736,#26737));
#10523=EDGE_LOOP('',(#26738,#26739,#26740));
#10524=EDGE_LOOP('',(#26741,#26742,#26743,#26744));
#10525=EDGE_LOOP('',(#26745,#26746,#26747,#26748));
#10526=EDGE_LOOP('',(#26749,#26750,#26751,#26752));
#10527=EDGE_LOOP('',(#26753,#26754,#26755,#26756));
#10528=EDGE_LOOP('',(#26757,#26758,#26759,#26760));
#10529=EDGE_LOOP('',(#26761,#26762,#26763,#26764));
#10530=EDGE_LOOP('',(#26765,#26766,#26767,#26768));
#10531=EDGE_LOOP('',(#26769,#26770,#26771,#26772));
#10532=EDGE_LOOP('',(#26773,#26774,#26775,#26776));
#10533=EDGE_LOOP('',(#26777,#26778,#26779,#26780));
#10534=EDGE_LOOP('',(#26781,#26782,#26783,#26784));
#10535=EDGE_LOOP('',(#26785,#26786,#26787,#26788));
#10536=EDGE_LOOP('',(#26789,#26790,#26791,#26792));
#10537=EDGE_LOOP('',(#26793,#26794,#26795,#26796));
#10538=EDGE_LOOP('',(#26797,#26798,#26799,#26800));
#10539=EDGE_LOOP('',(#26801,#26802,#26803,#26804));
#10540=EDGE_LOOP('',(#26805,#26806,#26807,#26808));
#10541=EDGE_LOOP('',(#26809,#26810,#26811,#26812));
#10542=EDGE_LOOP('',(#26813,#26814,#26815,#26816));
#10543=EDGE_LOOP('',(#26817,#26818,#26819,#26820));
#10544=EDGE_LOOP('',(#26821,#26822,#26823,#26824));
#10545=EDGE_LOOP('',(#26825,#26826,#26827,#26828));
#10546=EDGE_LOOP('',(#26829,#26830,#26831,#26832));
#10547=EDGE_LOOP('',(#26833,#26834,#26835,#26836));
#10548=EDGE_LOOP('',(#26837,#26838,#26839,#26840));
#10549=EDGE_LOOP('',(#26841,#26842,#26843,#26844));
#10550=EDGE_LOOP('',(#26845,#26846,#26847,#26848));
#10551=EDGE_LOOP('',(#26849,#26850,#26851,#26852));
#10552=EDGE_LOOP('',(#26853,#26854,#26855,#26856));
#10553=EDGE_LOOP('',(#26857,#26858,#26859,#26860));
#10554=EDGE_LOOP('',(#26861,#26862,#26863,#26864));
#10555=EDGE_LOOP('',(#26865,#26866,#26867,#26868));
#10556=EDGE_LOOP('',(#26869,#26870,#26871,#26872));
#10557=EDGE_LOOP('',(#26873,#26874,#26875,#26876));
#10558=EDGE_LOOP('',(#26877,#26878,#26879,#26880));
#10559=EDGE_LOOP('',(#26881,#26882,#26883,#26884));
#10560=EDGE_LOOP('',(#26885,#26886,#26887,#26888));
#10561=EDGE_LOOP('',(#26889,#26890,#26891,#26892));
#10562=EDGE_LOOP('',(#26893,#26894,#26895,#26896));
#10563=EDGE_LOOP('',(#26897,#26898,#26899,#26900));
#10564=EDGE_LOOP('',(#26901,#26902,#26903,#26904));
#10565=EDGE_LOOP('',(#26905,#26906,#26907,#26908));
#10566=EDGE_LOOP('',(#26909,#26910,#26911,#26912));
#10567=EDGE_LOOP('',(#26913,#26914,#26915,#26916));
#10568=EDGE_LOOP('',(#26917,#26918,#26919,#26920));
#10569=EDGE_LOOP('',(#26921,#26922,#26923,#26924));
#10570=EDGE_LOOP('',(#26925,#26926,#26927,#26928));
#10571=EDGE_LOOP('',(#26929,#26930,#26931,#26932));
#10572=EDGE_LOOP('',(#26933,#26934,#26935,#26936));
#10573=EDGE_LOOP('',(#26937,#26938,#26939,#26940));
#10574=EDGE_LOOP('',(#26941,#26942,#26943,#26944));
#10575=EDGE_LOOP('',(#26945,#26946,#26947,#26948));
#10576=EDGE_LOOP('',(#26949,#26950,#26951,#26952));
#10577=EDGE_LOOP('',(#26953,#26954,#26955,#26956));
#10578=EDGE_LOOP('',(#26957,#26958,#26959,#26960));
#10579=EDGE_LOOP('',(#26961,#26962,#26963,#26964));
#10580=EDGE_LOOP('',(#26965,#26966,#26967,#26968));
#10581=EDGE_LOOP('',(#26969,#26970,#26971,#26972));
#10582=EDGE_LOOP('',(#26973,#26974,#26975,#26976));
#10583=EDGE_LOOP('',(#26977,#26978,#26979,#26980));
#10584=EDGE_LOOP('',(#26981,#26982,#26983,#26984));
#10585=EDGE_LOOP('',(#26985,#26986,#26987,#26988));
#10586=EDGE_LOOP('',(#26989,#26990,#26991,#26992));
#10587=EDGE_LOOP('',(#26993,#26994,#26995,#26996));
#10588=EDGE_LOOP('',(#26997,#26998,#26999,#27000));
#10589=EDGE_LOOP('',(#27001,#27002,#27003,#27004));
#10590=EDGE_LOOP('',(#27005,#27006,#27007,#27008));
#10591=EDGE_LOOP('',(#27009,#27010,#27011,#27012));
#10592=EDGE_LOOP('',(#27013,#27014,#27015,#27016));
#10593=EDGE_LOOP('',(#27017,#27018,#27019,#27020));
#10594=EDGE_LOOP('',(#27021,#27022,#27023,#27024));
#10595=EDGE_LOOP('',(#27025,#27026,#27027,#27028));
#10596=EDGE_LOOP('',(#27029,#27030,#27031,#27032));
#10597=EDGE_LOOP('',(#27033,#27034,#27035,#27036));
#10598=EDGE_LOOP('',(#27037,#27038,#27039,#27040));
#10599=EDGE_LOOP('',(#27041,#27042,#27043,#27044));
#10600=EDGE_LOOP('',(#27045,#27046,#27047,#27048));
#10601=EDGE_LOOP('',(#27049,#27050,#27051,#27052));
#10602=EDGE_LOOP('',(#27053,#27054,#27055,#27056));
#10603=EDGE_LOOP('',(#27057,#27058,#27059,#27060));
#10604=EDGE_LOOP('',(#27061,#27062,#27063,#27064));
#10605=EDGE_LOOP('',(#27065,#27066,#27067,#27068));
#10606=EDGE_LOOP('',(#27069,#27070,#27071,#27072));
#10607=EDGE_LOOP('',(#27073,#27074,#27075,#27076));
#10608=EDGE_LOOP('',(#27077,#27078,#27079,#27080));
#10609=EDGE_LOOP('',(#27081,#27082,#27083,#27084));
#10610=EDGE_LOOP('',(#27085,#27086,#27087,#27088));
#10611=EDGE_LOOP('',(#27089,#27090,#27091,#27092));
#10612=EDGE_LOOP('',(#27093,#27094,#27095,#27096));
#10613=EDGE_LOOP('',(#27097,#27098,#27099,#27100));
#10614=EDGE_LOOP('',(#27101,#27102,#27103,#27104));
#10615=EDGE_LOOP('',(#27105,#27106,#27107,#27108));
#10616=EDGE_LOOP('',(#27109,#27110,#27111,#27112));
#10617=EDGE_LOOP('',(#27113,#27114,#27115,#27116));
#10618=EDGE_LOOP('',(#27117,#27118,#27119,#27120));
#10619=EDGE_LOOP('',(#27121,#27122,#27123,#27124));
#10620=EDGE_LOOP('',(#27125,#27126,#27127,#27128));
#10621=EDGE_LOOP('',(#27129,#27130,#27131,#27132));
#10622=EDGE_LOOP('',(#27133,#27134,#27135,#27136));
#10623=EDGE_LOOP('',(#27137,#27138,#27139,#27140));
#10624=EDGE_LOOP('',(#27141,#27142,#27143,#27144));
#10625=EDGE_LOOP('',(#27145,#27146,#27147,#27148));
#10626=EDGE_LOOP('',(#27149,#27150,#27151,#27152));
#10627=EDGE_LOOP('',(#27153,#27154,#27155,#27156));
#10628=EDGE_LOOP('',(#27157,#27158,#27159,#27160));
#10629=EDGE_LOOP('',(#27161,#27162,#27163,#27164));
#10630=EDGE_LOOP('',(#27165,#27166,#27167,#27168));
#10631=EDGE_LOOP('',(#27169,#27170,#27171,#27172));
#10632=EDGE_LOOP('',(#27173,#27174,#27175,#27176));
#10633=EDGE_LOOP('',(#27177,#27178,#27179,#27180));
#10634=EDGE_LOOP('',(#27181,#27182,#27183,#27184));
#10635=EDGE_LOOP('',(#27185,#27186,#27187,#27188));
#10636=EDGE_LOOP('',(#27189,#27190,#27191,#27192));
#10637=EDGE_LOOP('',(#27193,#27194,#27195,#27196));
#10638=EDGE_LOOP('',(#27197,#27198,#27199,#27200));
#10639=EDGE_LOOP('',(#27201,#27202,#27203,#27204));
#10640=EDGE_LOOP('',(#27205,#27206,#27207,#27208));
#10641=EDGE_LOOP('',(#27209,#27210,#27211,#27212));
#10642=EDGE_LOOP('',(#27213,#27214,#27215,#27216));
#10643=EDGE_LOOP('',(#27217,#27218,#27219,#27220));
#10644=EDGE_LOOP('',(#27221,#27222,#27223,#27224));
#10645=EDGE_LOOP('',(#27225,#27226,#27227,#27228));
#10646=EDGE_LOOP('',(#27229,#27230,#27231,#27232));
#10647=EDGE_LOOP('',(#27233,#27234,#27235,#27236));
#10648=EDGE_LOOP('',(#27237,#27238,#27239,#27240));
#10649=EDGE_LOOP('',(#27241,#27242,#27243,#27244));
#10650=EDGE_LOOP('',(#27245,#27246,#27247,#27248));
#10651=EDGE_LOOP('',(#27249,#27250,#27251,#27252));
#10652=EDGE_LOOP('',(#27253,#27254,#27255,#27256));
#10653=EDGE_LOOP('',(#27257,#27258,#27259,#27260));
#10654=EDGE_LOOP('',(#27261,#27262,#27263,#27264));
#10655=EDGE_LOOP('',(#27265,#27266,#27267,#27268));
#10656=EDGE_LOOP('',(#27269,#27270,#27271,#27272));
#10657=EDGE_LOOP('',(#27273,#27274,#27275,#27276));
#10658=EDGE_LOOP('',(#27277,#27278,#27279,#27280));
#10659=EDGE_LOOP('',(#27281,#27282,#27283,#27284));
#10660=EDGE_LOOP('',(#27285,#27286,#27287,#27288));
#10661=EDGE_LOOP('',(#27289,#27290,#27291,#27292));
#10662=EDGE_LOOP('',(#27293,#27294,#27295,#27296));
#10663=EDGE_LOOP('',(#27297,#27298,#27299,#27300));
#10664=EDGE_LOOP('',(#27301,#27302,#27303,#27304));
#10665=EDGE_LOOP('',(#27305,#27306,#27307,#27308));
#10666=EDGE_LOOP('',(#27309,#27310,#27311,#27312));
#10667=EDGE_LOOP('',(#27313,#27314,#27315,#27316));
#10668=EDGE_LOOP('',(#27317,#27318,#27319,#27320));
#10669=EDGE_LOOP('',(#27321,#27322,#27323,#27324));
#10670=EDGE_LOOP('',(#27325,#27326,#27327,#27328));
#10671=EDGE_LOOP('',(#27329,#27330,#27331,#27332));
#10672=EDGE_LOOP('',(#27333,#27334,#27335,#27336));
#10673=EDGE_LOOP('',(#27337,#27338,#27339,#27340));
#10674=EDGE_LOOP('',(#27341,#27342,#27343,#27344));
#10675=EDGE_LOOP('',(#27345,#27346,#27347));
#10676=EDGE_LOOP('',(#27348,#27349,#27350));
#10677=EDGE_LOOP('',(#27351,#27352,#27353,#27354));
#10678=EDGE_LOOP('',(#27355,#27356,#27357,#27358));
#10679=EDGE_LOOP('',(#27359,#27360,#27361,#27362));
#10680=EDGE_LOOP('',(#27363,#27364,#27365,#27366));
#10681=EDGE_LOOP('',(#27367,#27368,#27369,#27370));
#10682=EDGE_LOOP('',(#27371,#27372,#27373,#27374));
#10683=EDGE_LOOP('',(#27375,#27376,#27377,#27378));
#10684=EDGE_LOOP('',(#27379,#27380,#27381,#27382));
#10685=EDGE_LOOP('',(#27383,#27384,#27385,#27386));
#10686=EDGE_LOOP('',(#27387,#27388,#27389,#27390));
#10687=EDGE_LOOP('',(#27391,#27392,#27393,#27394));
#10688=EDGE_LOOP('',(#27395,#27396,#27397,#27398));
#10689=EDGE_LOOP('',(#27399,#27400,#27401,#27402));
#10690=EDGE_LOOP('',(#27403,#27404,#27405,#27406));
#10691=EDGE_LOOP('',(#27407,#27408,#27409,#27410));
#10692=EDGE_LOOP('',(#27411,#27412,#27413,#27414));
#10693=EDGE_LOOP('',(#27415,#27416,#27417,#27418));
#10694=EDGE_LOOP('',(#27419,#27420,#27421,#27422));
#10695=EDGE_LOOP('',(#27423,#27424,#27425,#27426));
#10696=EDGE_LOOP('',(#27427,#27428,#27429,#27430));
#10697=EDGE_LOOP('',(#27431,#27432,#27433,#27434));
#10698=EDGE_LOOP('',(#27435,#27436,#27437,#27438));
#10699=EDGE_LOOP('',(#27439,#27440,#27441,#27442));
#10700=EDGE_LOOP('',(#27443,#27444,#27445,#27446));
#10701=EDGE_LOOP('',(#27447,#27448,#27449,#27450));
#10702=EDGE_LOOP('',(#27451,#27452,#27453,#27454));
#10703=EDGE_LOOP('',(#27455,#27456,#27457,#27458));
#10704=EDGE_LOOP('',(#27459,#27460,#27461,#27462));
#10705=EDGE_LOOP('',(#27463,#27464,#27465));
#10706=EDGE_LOOP('',(#27466,#27467,#27468,#27469));
#10707=EDGE_LOOP('',(#27470,#27471,#27472,#27473));
#10708=EDGE_LOOP('',(#27474,#27475,#27476,#27477));
#10709=EDGE_LOOP('',(#27478,#27479,#27480,#27481));
#10710=EDGE_LOOP('',(#27482,#27483,#27484,#27485));
#10711=EDGE_LOOP('',(#27486,#27487,#27488,#27489));
#10712=EDGE_LOOP('',(#27490,#27491,#27492,#27493));
#10713=EDGE_LOOP('',(#27494,#27495,#27496,#27497));
#10714=EDGE_LOOP('',(#27498,#27499,#27500,#27501));
#10715=EDGE_LOOP('',(#27502,#27503,#27504,#27505));
#10716=EDGE_LOOP('',(#27506,#27507,#27508,#27509));
#10717=EDGE_LOOP('',(#27510,#27511,#27512,#27513));
#10718=EDGE_LOOP('',(#27514,#27515,#27516,#27517));
#10719=EDGE_LOOP('',(#27518,#27519,#27520,#27521));
#10720=EDGE_LOOP('',(#27522,#27523,#27524,#27525));
#10721=EDGE_LOOP('',(#27526,#27527,#27528,#27529));
#10722=EDGE_LOOP('',(#27530,#27531,#27532,#27533));
#10723=EDGE_LOOP('',(#27534,#27535,#27536,#27537));
#10724=EDGE_LOOP('',(#27538,#27539,#27540,#27541));
#10725=EDGE_LOOP('',(#27542,#27543,#27544,#27545));
#10726=EDGE_LOOP('',(#27546,#27547,#27548,#27549));
#10727=EDGE_LOOP('',(#27550,#27551,#27552,#27553));
#10728=EDGE_LOOP('',(#27554,#27555,#27556,#27557));
#10729=EDGE_LOOP('',(#27558,#27559,#27560,#27561));
#10730=EDGE_LOOP('',(#27562,#27563,#27564,#27565));
#10731=EDGE_LOOP('',(#27566,#27567,#27568,#27569));
#10732=EDGE_LOOP('',(#27570,#27571,#27572,#27573));
#10733=EDGE_LOOP('',(#27574,#27575,#27576,#27577));
#10734=EDGE_LOOP('',(#27578,#27579,#27580,#27581));
#10735=EDGE_LOOP('',(#27582,#27583,#27584,#27585));
#10736=EDGE_LOOP('',(#27586,#27587,#27588,#27589));
#10737=EDGE_LOOP('',(#27590,#27591,#27592,#27593));
#10738=EDGE_LOOP('',(#27594,#27595,#27596,#27597));
#10739=EDGE_LOOP('',(#27598,#27599,#27600,#27601));
#10740=EDGE_LOOP('',(#27602,#27603,#27604,#27605));
#10741=EDGE_LOOP('',(#27606,#27607,#27608,#27609));
#10742=EDGE_LOOP('',(#27610,#27611,#27612,#27613));
#10743=EDGE_LOOP('',(#27614,#27615,#27616,#27617));
#10744=EDGE_LOOP('',(#27618,#27619,#27620,#27621));
#10745=EDGE_LOOP('',(#27622,#27623,#27624,#27625));
#10746=EDGE_LOOP('',(#27626,#27627,#27628,#27629));
#10747=EDGE_LOOP('',(#27630,#27631,#27632,#27633));
#10748=EDGE_LOOP('',(#27634,#27635,#27636,#27637));
#10749=EDGE_LOOP('',(#27638,#27639,#27640,#27641));
#10750=EDGE_LOOP('',(#27642,#27643,#27644,#27645));
#10751=EDGE_LOOP('',(#27646,#27647,#27648,#27649));
#10752=EDGE_LOOP('',(#27650,#27651,#27652,#27653));
#10753=EDGE_LOOP('',(#27654,#27655,#27656,#27657));
#10754=EDGE_LOOP('',(#27658,#27659,#27660,#27661));
#10755=EDGE_LOOP('',(#27662,#27663,#27664,#27665));
#10756=EDGE_LOOP('',(#27666,#27667,#27668,#27669));
#10757=EDGE_LOOP('',(#27670,#27671,#27672,#27673));
#10758=EDGE_LOOP('',(#27674,#27675,#27676,#27677));
#10759=EDGE_LOOP('',(#27678,#27679,#27680,#27681));
#10760=EDGE_LOOP('',(#27682,#27683,#27684,#27685));
#10761=EDGE_LOOP('',(#27686,#27687,#27688,#27689));
#10762=EDGE_LOOP('',(#27690,#27691,#27692,#27693));
#10763=EDGE_LOOP('',(#27694,#27695,#27696,#27697));
#10764=EDGE_LOOP('',(#27698,#27699,#27700,#27701));
#10765=EDGE_LOOP('',(#27702,#27703,#27704,#27705));
#10766=EDGE_LOOP('',(#27706,#27707,#27708,#27709));
#10767=EDGE_LOOP('',(#27710,#27711,#27712,#27713));
#10768=EDGE_LOOP('',(#27714,#27715,#27716,#27717));
#10769=EDGE_LOOP('',(#27718,#27719,#27720,#27721));
#10770=EDGE_LOOP('',(#27722,#27723,#27724,#27725));
#10771=EDGE_LOOP('',(#27726,#27727,#27728,#27729));
#10772=EDGE_LOOP('',(#27730,#27731,#27732,#27733));
#10773=EDGE_LOOP('',(#27734,#27735,#27736,#27737));
#10774=EDGE_LOOP('',(#27738,#27739,#27740,#27741));
#10775=EDGE_LOOP('',(#27742,#27743,#27744,#27745));
#10776=EDGE_LOOP('',(#27746,#27747,#27748,#27749));
#10777=EDGE_LOOP('',(#27750,#27751,#27752,#27753));
#10778=EDGE_LOOP('',(#27754,#27755,#27756,#27757));
#10779=EDGE_LOOP('',(#27758,#27759,#27760,#27761));
#10780=EDGE_LOOP('',(#27762,#27763,#27764,#27765));
#10781=EDGE_LOOP('',(#27766,#27767,#27768,#27769));
#10782=EDGE_LOOP('',(#27770,#27771,#27772,#27773));
#10783=EDGE_LOOP('',(#27774,#27775,#27776,#27777));
#10784=EDGE_LOOP('',(#27778,#27779,#27780,#27781));
#10785=EDGE_LOOP('',(#27782,#27783,#27784,#27785));
#10786=EDGE_LOOP('',(#27786,#27787,#27788,#27789));
#10787=EDGE_LOOP('',(#27790,#27791,#27792,#27793));
#10788=EDGE_LOOP('',(#27794,#27795,#27796,#27797));
#10789=EDGE_LOOP('',(#27798,#27799,#27800,#27801));
#10790=EDGE_LOOP('',(#27802,#27803,#27804,#27805));
#10791=EDGE_LOOP('',(#27806,#27807,#27808,#27809));
#10792=EDGE_LOOP('',(#27810,#27811,#27812,#27813));
#10793=EDGE_LOOP('',(#27814,#27815,#27816,#27817));
#10794=EDGE_LOOP('',(#27818,#27819,#27820,#27821));
#10795=EDGE_LOOP('',(#27822,#27823,#27824,#27825));
#10796=EDGE_LOOP('',(#27826,#27827,#27828,#27829));
#10797=EDGE_LOOP('',(#27830,#27831,#27832,#27833));
#10798=EDGE_LOOP('',(#27834,#27835,#27836,#27837));
#10799=EDGE_LOOP('',(#27838,#27839,#27840,#27841));
#10800=EDGE_LOOP('',(#27842,#27843,#27844,#27845));
#10801=EDGE_LOOP('',(#27846,#27847,#27848,#27849));
#10802=EDGE_LOOP('',(#27850,#27851,#27852,#27853));
#10803=EDGE_LOOP('',(#27854,#27855,#27856,#27857));
#10804=EDGE_LOOP('',(#27858,#27859,#27860,#27861));
#10805=EDGE_LOOP('',(#27862,#27863,#27864,#27865));
#10806=EDGE_LOOP('',(#27866,#27867,#27868,#27869));
#10807=EDGE_LOOP('',(#27870,#27871,#27872,#27873));
#10808=EDGE_LOOP('',(#27874,#27875,#27876,#27877));
#10809=EDGE_LOOP('',(#27878,#27879,#27880,#27881));
#10810=EDGE_LOOP('',(#27882,#27883,#27884,#27885));
#10811=EDGE_LOOP('',(#27886,#27887,#27888,#27889));
#10812=EDGE_LOOP('',(#27890,#27891,#27892,#27893));
#10813=EDGE_LOOP('',(#27894,#27895,#27896,#27897));
#10814=EDGE_LOOP('',(#27898,#27899,#27900,#27901));
#10815=EDGE_LOOP('',(#27902,#27903,#27904,#27905));
#10816=EDGE_LOOP('',(#27906,#27907,#27908,#27909));
#10817=EDGE_LOOP('',(#27910,#27911,#27912,#27913));
#10818=EDGE_LOOP('',(#27914,#27915,#27916,#27917));
#10819=EDGE_LOOP('',(#27918,#27919,#27920,#27921));
#10820=EDGE_LOOP('',(#27922,#27923,#27924,#27925));
#10821=EDGE_LOOP('',(#27926,#27927,#27928,#27929));
#10822=EDGE_LOOP('',(#27930,#27931,#27932,#27933));
#10823=EDGE_LOOP('',(#27934,#27935,#27936,#27937));
#10824=EDGE_LOOP('',(#27938,#27939,#27940,#27941));
#10825=EDGE_LOOP('',(#27942,#27943,#27944,#27945));
#10826=EDGE_LOOP('',(#27946,#27947,#27948,#27949));
#10827=EDGE_LOOP('',(#27950,#27951,#27952,#27953));
#10828=EDGE_LOOP('',(#27954,#27955,#27956,#27957));
#10829=EDGE_LOOP('',(#27958,#27959,#27960,#27961));
#10830=EDGE_LOOP('',(#27962,#27963,#27964,#27965));
#10831=EDGE_LOOP('',(#27966,#27967,#27968,#27969));
#10832=EDGE_LOOP('',(#27970,#27971,#27972,#27973));
#10833=EDGE_LOOP('',(#27974,#27975,#27976,#27977));
#10834=EDGE_LOOP('',(#27978,#27979,#27980,#27981));
#10835=EDGE_LOOP('',(#27982,#27983,#27984,#27985));
#10836=EDGE_LOOP('',(#27986,#27987,#27988,#27989));
#10837=EDGE_LOOP('',(#27990,#27991,#27992,#27993));
#10838=EDGE_LOOP('',(#27994,#27995,#27996,#27997));
#10839=EDGE_LOOP('',(#27998,#27999,#28000,#28001));
#10840=EDGE_LOOP('',(#28002,#28003,#28004,#28005));
#10841=EDGE_LOOP('',(#28006,#28007,#28008,#28009));
#10842=EDGE_LOOP('',(#28010,#28011,#28012,#28013));
#10843=EDGE_LOOP('',(#28014,#28015,#28016,#28017));
#10844=EDGE_LOOP('',(#28018,#28019,#28020));
#10845=EDGE_LOOP('',(#28021,#28022,#28023));
#10846=EDGE_LOOP('',(#28024,#28025,#28026,#28027));
#10847=EDGE_LOOP('',(#28028,#28029,#28030,#28031));
#10848=EDGE_LOOP('',(#28032,#28033,#28034,#28035));
#10849=EDGE_LOOP('',(#28036,#28037,#28038,#28039));
#10850=EDGE_LOOP('',(#28040,#28041,#28042,#28043));
#10851=EDGE_LOOP('',(#28044,#28045,#28046,#28047));
#10852=EDGE_LOOP('',(#28048,#28049,#28050,#28051));
#10853=EDGE_LOOP('',(#28052,#28053,#28054,#28055));
#10854=EDGE_LOOP('',(#28056,#28057,#28058,#28059));
#10855=EDGE_LOOP('',(#28060,#28061,#28062,#28063));
#10856=EDGE_LOOP('',(#28064,#28065,#28066,#28067));
#10857=EDGE_LOOP('',(#28068,#28069,#28070,#28071));
#10858=EDGE_LOOP('',(#28072,#28073,#28074,#28075));
#10859=EDGE_LOOP('',(#28076,#28077,#28078,#28079));
#10860=EDGE_LOOP('',(#28080,#28081,#28082,#28083));
#10861=EDGE_LOOP('',(#28084,#28085,#28086,#28087));
#10862=EDGE_LOOP('',(#28088,#28089,#28090,#28091));
#10863=EDGE_LOOP('',(#28092,#28093,#28094,#28095));
#10864=EDGE_LOOP('',(#28096,#28097,#28098,#28099));
#10865=EDGE_LOOP('',(#28100,#28101,#28102,#28103));
#10866=EDGE_LOOP('',(#28104,#28105,#28106,#28107));
#10867=EDGE_LOOP('',(#28108,#28109,#28110,#28111));
#10868=EDGE_LOOP('',(#28112,#28113,#28114,#28115));
#10869=EDGE_LOOP('',(#28116,#28117,#28118,#28119));
#10870=EDGE_LOOP('',(#28120,#28121,#28122,#28123));
#10871=EDGE_LOOP('',(#28124,#28125,#28126,#28127));
#10872=EDGE_LOOP('',(#28128,#28129,#28130,#28131));
#10873=EDGE_LOOP('',(#28132,#28133,#28134,#28135));
#10874=EDGE_LOOP('',(#28136,#28137,#28138));
#10875=EDGE_LOOP('',(#28139,#28140,#28141,#28142));
#10876=EDGE_LOOP('',(#28143,#28144,#28145,#28146));
#10877=EDGE_LOOP('',(#28147,#28148,#28149,#28150));
#10878=EDGE_LOOP('',(#28151,#28152,#28153,#28154));
#10879=EDGE_LOOP('',(#28155,#28156,#28157,#28158));
#10880=EDGE_LOOP('',(#28159,#28160,#28161,#28162));
#10881=EDGE_LOOP('',(#28163,#28164,#28165,#28166));
#10882=EDGE_LOOP('',(#28167,#28168,#28169,#28170));
#10883=EDGE_LOOP('',(#28171,#28172,#28173,#28174));
#10884=EDGE_LOOP('',(#28175,#28176,#28177,#28178));
#10885=CIRCLE('',#29657,51.8495177166426);
#10886=CIRCLE('',#29658,0.5);
#10887=CIRCLE('',#29659,52.3488324840199);
#10888=CIRCLE('',#29661,49.1605081918401);
#10889=CIRCLE('',#29662,3.);
#10890=CIRCLE('',#29663,49.9116482040035);
#10891=CIRCLE('',#29665,45.72);
#10892=CIRCLE('',#29667,52.3972136676584);
#10893=CIRCLE('',#29669,50.4825);
#10894=CIRCLE('',#29670,50.4558984810494);
#10895=CIRCLE('',#29672,49.4665);
#10896=CIRCLE('',#29673,49.4931015189506);
#10897=CIRCLE('',#29675,45.6639131361328);
#10898=CIRCLE('',#29677,43.1555818100145);
#10899=CIRCLE('',#29679,0.225581810014548);
#10900=CIRCLE('',#29680,0.225581810014548);
#10901=CIRCLE('',#29681,0.225581810014548);
#10902=CIRCLE('',#29683,0.225581810014548);
#10903=CIRCLE('',#29684,0.225581810014548);
#10904=CIRCLE('',#29686,43.1555818100145);
#10905=CIRCLE('',#29688,0.225581810014548);
#10906=CIRCLE('',#29689,0.225581810014548);
#10907=CIRCLE('',#29690,0.225581810014548);
#10908=CIRCLE('',#29691,0.225581810014548);
#10909=CIRCLE('',#29692,0.225581810014548);
#10910=CIRCLE('',#29693,0.225581810014548);
#10911=CIRCLE('',#29694,0.225581810014548);
#10912=CIRCLE('',#29695,0.225581810014548);
#10913=CIRCLE('',#29696,0.225581810014548);
#10914=CIRCLE('',#29697,0.225581810014546);
#10915=CIRCLE('',#29698,0.225581810014546);
#10916=CIRCLE('',#29699,0.225581810014546);
#10917=CIRCLE('',#29700,0.225581810014546);
#10918=CIRCLE('',#29701,0.225581810014546);
#10919=CIRCLE('',#29702,0.225581810014546);
#10920=CIRCLE('',#29703,0.225581810014546);
#10921=CIRCLE('',#29704,0.225581810014546);
#10922=CIRCLE('',#29705,0.225581810014546);
#10923=CIRCLE('',#29706,0.225581810014546);
#10924=CIRCLE('',#29707,0.225581810014546);
#10925=CIRCLE('',#29708,0.225581810014546);
#10926=CIRCLE('',#29709,0.225581810014546);
#10927=CIRCLE('',#29710,0.225581810014546);
#10928=CIRCLE('',#29711,0.225581810014546);
#10929=CIRCLE('',#29712,0.225581810014546);
#10930=CIRCLE('',#29713,0.225581810014548);
#10931=CIRCLE('',#29714,0.225581810014548);
#10932=CIRCLE('',#29715,0.225581810014548);
#10933=CIRCLE('',#29716,0.225581810014548);
#10934=CIRCLE('',#29717,0.225581810014548);
#10935=CIRCLE('',#29718,0.225581810014548);
#10936=CIRCLE('',#29719,0.225581810014548);
#10937=CIRCLE('',#29720,0.225581810014548);
#10938=CIRCLE('',#29721,0.225581810014546);
#10939=CIRCLE('',#29722,0.225581810014546);
#10940=CIRCLE('',#29723,0.225581810014546);
#10941=CIRCLE('',#29724,0.225581810014546);
#10942=CIRCLE('',#29725,0.225581810014546);
#10943=CIRCLE('',#29726,0.225581810014546);
#10944=CIRCLE('',#29727,0.225581810014546);
#10945=CIRCLE('',#29728,0.225581810014546);
#10946=CIRCLE('',#29729,0.225581810014546);
#10947=CIRCLE('',#29730,0.225581810014546);
#10948=CIRCLE('',#29731,0.225581810014546);
#10949=CIRCLE('',#29732,0.225581810014546);
#10950=CIRCLE('',#29733,0.225581810014546);
#10951=CIRCLE('',#29734,0.225581810014546);
#10952=CIRCLE('',#29735,0.225581810014546);
#10953=CIRCLE('',#29736,0.225581810014546);
#10954=CIRCLE('',#29737,0.225581810014546);
#10955=CIRCLE('',#29738,0.225581810014546);
#10956=CIRCLE('',#29739,0.225581810014546);
#10957=CIRCLE('',#29740,0.225581810014546);
#10958=CIRCLE('',#29741,0.225581810014546);
#10959=CIRCLE('',#29742,43.1555818100145);
#10960=CIRCLE('',#29743,0.225581810014546);
#10961=CIRCLE('',#29744,0.225581810014546);
#10962=CIRCLE('',#29745,0.225581810014546);
#10963=CIRCLE('',#29746,0.225581810014546);
#10964=CIRCLE('',#29747,0.225581810014546);
#10965=CIRCLE('',#29748,43.1555818100145);
#10966=CIRCLE('',#29749,0.225581810014548);
#10967=CIRCLE('',#29750,0.225581810014548);
#10968=CIRCLE('',#29751,43.1555818100145);
#10969=CIRCLE('',#29752,0.225581810014546);
#10970=CIRCLE('',#29753,0.225581810014546);
#10971=CIRCLE('',#29754,43.1555818100145);
#10972=CIRCLE('',#29755,0.225581810014546);
#10973=CIRCLE('',#29756,0.225581810014546);
#10974=CIRCLE('',#29757,0.225581810014548);
#10975=CIRCLE('',#29758,0.225581810014548);
#10976=CIRCLE('',#29759,0.225581810014548);
#10977=CIRCLE('',#29760,0.225581810014548);
#10978=CIRCLE('',#29761,0.225581810014548);
#10979=CIRCLE('',#29762,0.225581810014548);
#10980=CIRCLE('',#29763,0.225581810014548);
#10981=CIRCLE('',#29764,0.225581810014548);
#10982=CIRCLE('',#29765,0.225581810014548);
#10983=CIRCLE('',#29766,0.225581810014548);
#10984=CIRCLE('',#29767,0.225581810014548);
#10985=CIRCLE('',#29768,0.225581810014548);
#10986=CIRCLE('',#29769,0.225581810014548);
#10987=CIRCLE('',#29770,0.225581810014548);
#10988=CIRCLE('',#29771,0.225581810014548);
#10989=CIRCLE('',#29772,0.225581810014548);
#10990=CIRCLE('',#29773,0.225581810014546);
#10991=CIRCLE('',#29774,0.225581810014546);
#10992=CIRCLE('',#29775,0.225581810014546);
#10993=CIRCLE('',#29776,0.225581810014546);
#10994=CIRCLE('',#29777,0.225581810014546);
#10995=CIRCLE('',#29778,0.225581810014546);
#10996=CIRCLE('',#29779,0.225581810014546);
#10997=CIRCLE('',#29780,0.225581810014546);
#10998=CIRCLE('',#29781,0.225581810014546);
#10999=CIRCLE('',#29782,0.225581810014546);
#11000=CIRCLE('',#29783,0.225581810014546);
#11001=CIRCLE('',#29784,0.225581810014546);
#11002=CIRCLE('',#29785,0.225581810014546);
#11003=CIRCLE('',#29786,0.225581810014546);
#11004=CIRCLE('',#29787,0.225581810014546);
#11005=CIRCLE('',#29788,0.225581810014546);
#11006=CIRCLE('',#29789,0.225581810014546);
#11007=CIRCLE('',#29790,0.225581810014546);
#11008=CIRCLE('',#29791,0.225581810014546);
#11009=CIRCLE('',#29792,0.225581810014546);
#11010=CIRCLE('',#29793,0.225581810014546);
#11011=CIRCLE('',#29794,0.225581810014546);
#11012=CIRCLE('',#29795,0.225581810014546);
#11013=CIRCLE('',#29796,0.225581810014546);
#11014=CIRCLE('',#29797,0.225581810014546);
#11015=CIRCLE('',#29798,0.225581810014546);
#11016=CIRCLE('',#29799,0.225581810014546);
#11017=CIRCLE('',#29800,0.225581810014546);
#11018=CIRCLE('',#29801,0.225581810014546);
#11019=CIRCLE('',#29802,0.225581810014546);
#11020=CIRCLE('',#29803,0.225581810014546);
#11021=CIRCLE('',#29804,0.225581810014546);
#11022=CIRCLE('',#29805,0.225581810014546);
#11023=CIRCLE('',#29806,0.225581810014546);
#11024=CIRCLE('',#29807,0.225581810014546);
#11025=CIRCLE('',#29808,0.225581810014546);
#11026=CIRCLE('',#29809,0.225581810014546);
#11027=CIRCLE('',#29810,0.225581810014546);
#11028=CIRCLE('',#29811,0.225581810014546);
#11029=CIRCLE('',#29812,0.225581810014546);
#11030=CIRCLE('',#29813,43.1555818100145);
#11031=CIRCLE('',#29814,0.225581810014548);
#11032=CIRCLE('',#29815,0.225581810014548);
#11033=CIRCLE('',#29816,43.1555818100145);
#11034=CIRCLE('',#29817,0.225581810014546);
#11035=CIRCLE('',#29818,0.225581810014546);
#11036=CIRCLE('',#29819,43.1555818100145);
#11037=CIRCLE('',#29820,0.225581810014546);
#11038=CIRCLE('',#29821,0.225581810014546);
#11039=CIRCLE('',#29822,0.225581810014548);
#11040=CIRCLE('',#29823,0.225581810014548);
#11041=CIRCLE('',#29824,0.225581810014548);
#11042=CIRCLE('',#29825,0.225581810014548);
#11043=CIRCLE('',#29826,0.225581810014548);
#11044=CIRCLE('',#29827,0.225581810014548);
#11045=CIRCLE('',#29828,0.225581810014548);
#11046=CIRCLE('',#29829,0.225581810014548);
#11047=CIRCLE('',#29830,0.225581810014548);
#11048=CIRCLE('',#29831,0.225581810014548);
#11049=CIRCLE('',#29832,0.225581810014548);
#11050=CIRCLE('',#29833,0.225581810014548);
#11051=CIRCLE('',#29834,0.225581810014548);
#11052=CIRCLE('',#29835,0.225581810014548);
#11053=CIRCLE('',#29836,0.225581810014548);
#11054=CIRCLE('',#29837,0.225581810014548);
#11055=CIRCLE('',#29838,0.225581810014546);
#11056=CIRCLE('',#29839,0.225581810014546);
#11057=CIRCLE('',#29840,0.225581810014546);
#11058=CIRCLE('',#29841,0.225581810014546);
#11059=CIRCLE('',#29842,0.225581810014546);
#11060=CIRCLE('',#29843,0.225581810014546);
#11061=CIRCLE('',#29844,0.225581810014546);
#11062=CIRCLE('',#29845,0.225581810014546);
#11063=CIRCLE('',#29846,0.225581810014546);
#11064=CIRCLE('',#29847,0.225581810014546);
#11065=CIRCLE('',#29848,0.225581810014546);
#11066=CIRCLE('',#29849,0.225581810014546);
#11067=CIRCLE('',#29850,0.225581810014546);
#11068=CIRCLE('',#29851,0.225581810014546);
#11069=CIRCLE('',#29852,0.225581810014546);
#11070=CIRCLE('',#29853,0.225581810014546);
#11071=CIRCLE('',#29854,0.225581810014546);
#11072=CIRCLE('',#29855,0.225581810014546);
#11073=CIRCLE('',#29856,0.225581810014546);
#11074=CIRCLE('',#29857,0.225581810014546);
#11075=CIRCLE('',#29858,0.225581810014546);
#11076=CIRCLE('',#29859,0.225581810014546);
#11077=CIRCLE('',#29860,0.225581810014546);
#11078=CIRCLE('',#29861,0.225581810014546);
#11079=CIRCLE('',#29862,0.225581810014546);
#11080=CIRCLE('',#29863,0.225581810014546);
#11081=CIRCLE('',#29864,0.225581810014546);
#11082=CIRCLE('',#29865,0.225581810014546);
#11083=CIRCLE('',#29866,0.225581810014546);
#11084=CIRCLE('',#29867,0.225581810014546);
#11085=CIRCLE('',#29868,0.225581810014546);
#11086=CIRCLE('',#29869,0.225581810014546);
#11087=CIRCLE('',#29870,0.225581810014546);
#11088=CIRCLE('',#29871,0.225581810014546);
#11089=CIRCLE('',#29872,0.225581810014546);
#11090=CIRCLE('',#29873,0.225581810014546);
#11091=CIRCLE('',#29874,0.225581810014548);
#11092=CIRCLE('',#29875,0.225581810014548);
#11093=CIRCLE('',#29877,43.1555818100145);
#11094=CIRCLE('',#29879,0.225581810014548);
#11095=CIRCLE('',#29880,0.225581810014548);
#11096=CIRCLE('',#29881,0.225581810014548);
#11097=CIRCLE('',#29882,0.225581810014548);
#11098=CIRCLE('',#29883,0.225581810014548);
#11099=CIRCLE('',#29884,0.225581810014548);
#11100=CIRCLE('',#29885,0.225581810014548);
#11101=CIRCLE('',#29886,0.225581810014548);
#11102=CIRCLE('',#29887,0.225581810014548);
#11103=CIRCLE('',#29888,0.225581810014546);
#11104=CIRCLE('',#29889,0.225581810014546);
#11105=CIRCLE('',#29890,0.225581810014546);
#11106=CIRCLE('',#29891,0.225581810014546);
#11107=CIRCLE('',#29892,0.225581810014546);
#11108=CIRCLE('',#29893,0.225581810014546);
#11109=CIRCLE('',#29894,0.225581810014546);
#11110=CIRCLE('',#29895,0.225581810014546);
#11111=CIRCLE('',#29896,0.225581810014546);
#11112=CIRCLE('',#29897,0.225581810014546);
#11113=CIRCLE('',#29898,0.225581810014546);
#11114=CIRCLE('',#29899,0.225581810014546);
#11115=CIRCLE('',#29900,0.225581810014546);
#11116=CIRCLE('',#29901,0.225581810014546);
#11117=CIRCLE('',#29902,0.225581810014546);
#11118=CIRCLE('',#29903,0.225581810014546);
#11119=CIRCLE('',#29904,0.225581810014546);
#11120=CIRCLE('',#29905,0.225581810014546);
#11121=CIRCLE('',#29906,0.225581810014546);
#11122=CIRCLE('',#29907,0.225581810014546);
#11123=CIRCLE('',#29908,0.225581810014546);
#11124=CIRCLE('',#29909,0.225581810014546);
#11125=CIRCLE('',#29910,0.225581810014546);
#11126=CIRCLE('',#29911,0.225581810014546);
#11127=CIRCLE('',#29912,0.225581810014546);
#11128=CIRCLE('',#29913,43.1555818100145);
#11129=CIRCLE('',#29914,0.225581810014546);
#11130=CIRCLE('',#29915,0.225581810014546);
#11131=CIRCLE('',#29916,0.225581810014546);
#11132=CIRCLE('',#29917,0.225581810014546);
#11133=CIRCLE('',#29918,0.225581810014546);
#11134=CIRCLE('',#29919,43.1555818100145);
#11135=CIRCLE('',#29920,0.225581810014548);
#11136=CIRCLE('',#29921,0.225581810014548);
#11137=CIRCLE('',#29922,43.1555818100145);
#11138=CIRCLE('',#29923,0.225581810014546);
#11139=CIRCLE('',#29924,0.225581810014546);
#11140=CIRCLE('',#29925,43.1555818100145);
#11141=CIRCLE('',#29926,0.225581810014546);
#11142=CIRCLE('',#29927,0.225581810014546);
#11143=CIRCLE('',#29928,0.225581810014548);
#11144=CIRCLE('',#29929,0.225581810014548);
#11145=CIRCLE('',#29930,0.225581810014548);
#11146=CIRCLE('',#29931,0.225581810014548);
#11147=CIRCLE('',#29932,0.225581810014548);
#11148=CIRCLE('',#29933,0.225581810014548);
#11149=CIRCLE('',#29934,0.225581810014548);
#11150=CIRCLE('',#29935,0.225581810014548);
#11151=CIRCLE('',#29936,0.225581810014548);
#11152=CIRCLE('',#29937,0.225581810014548);
#11153=CIRCLE('',#29938,0.225581810014548);
#11154=CIRCLE('',#29939,0.225581810014548);
#11155=CIRCLE('',#29940,0.225581810014548);
#11156=CIRCLE('',#29941,0.225581810014548);
#11157=CIRCLE('',#29942,0.225581810014548);
#11158=CIRCLE('',#29943,0.225581810014548);
#11159=CIRCLE('',#29944,0.225581810014546);
#11160=CIRCLE('',#29945,0.225581810014546);
#11161=CIRCLE('',#29946,0.225581810014546);
#11162=CIRCLE('',#29947,0.225581810014546);
#11163=CIRCLE('',#29948,0.225581810014546);
#11164=CIRCLE('',#29949,0.225581810014546);
#11165=CIRCLE('',#29950,0.225581810014546);
#11166=CIRCLE('',#29951,0.225581810014546);
#11167=CIRCLE('',#29952,0.225581810014546);
#11168=CIRCLE('',#29953,0.225581810014546);
#11169=CIRCLE('',#29954,0.225581810014546);
#11170=CIRCLE('',#29955,0.225581810014546);
#11171=CIRCLE('',#29956,0.225581810014546);
#11172=CIRCLE('',#29957,0.225581810014546);
#11173=CIRCLE('',#29958,0.225581810014546);
#11174=CIRCLE('',#29959,0.225581810014546);
#11175=CIRCLE('',#29960,0.225581810014546);
#11176=CIRCLE('',#29961,0.225581810014546);
#11177=CIRCLE('',#29962,0.225581810014546);
#11178=CIRCLE('',#29963,0.225581810014546);
#11179=CIRCLE('',#29964,0.225581810014547);
#11180=CIRCLE('',#29965,0.225581810014546);
#11181=CIRCLE('',#29966,0.225581810014546);
#11182=CIRCLE('',#29967,0.225581810014546);
#11183=CIRCLE('',#29968,0.225581810014547);
#11184=CIRCLE('',#29969,0.225581810014547);
#11185=CIRCLE('',#29970,0.225581810014546);
#11186=CIRCLE('',#29971,0.225581810014546);
#11187=CIRCLE('',#29972,0.225581810014546);
#11188=CIRCLE('',#29973,0.225581810014546);
#11189=CIRCLE('',#29974,0.225581810014546);
#11190=CIRCLE('',#29975,0.225581810014546);
#11191=CIRCLE('',#29976,0.225581810014547);
#11192=CIRCLE('',#29977,0.225581810014547);
#11193=CIRCLE('',#29978,0.225581810014546);
#11194=CIRCLE('',#29979,0.225581810014546);
#11195=CIRCLE('',#29980,0.225581810014546);
#11196=CIRCLE('',#29981,0.225581810014546);
#11197=CIRCLE('',#29982,0.225581810014546);
#11198=CIRCLE('',#29983,0.225581810014546);
#11199=CIRCLE('',#29984,43.1555818100145);
#11200=CIRCLE('',#29985,0.225581810014548);
#11201=CIRCLE('',#29986,0.225581810014548);
#11202=CIRCLE('',#29987,43.1555818100145);
#11203=CIRCLE('',#29988,0.225581810014546);
#11204=CIRCLE('',#29989,0.225581810014546);
#11205=CIRCLE('',#29990,43.1555818100145);
#11206=CIRCLE('',#29991,0.225581810014546);
#11207=CIRCLE('',#29992,0.225581810014546);
#11208=CIRCLE('',#29993,0.225581810014548);
#11209=CIRCLE('',#29994,0.225581810014548);
#11210=CIRCLE('',#29995,0.225581810014548);
#11211=CIRCLE('',#29996,0.225581810014548);
#11212=CIRCLE('',#29997,0.225581810014548);
#11213=CIRCLE('',#29998,0.225581810014548);
#11214=CIRCLE('',#29999,0.225581810014548);
#11215=CIRCLE('',#30000,0.225581810014548);
#11216=CIRCLE('',#30001,0.225581810014548);
#11217=CIRCLE('',#30002,0.225581810014548);
#11218=CIRCLE('',#30003,0.225581810014548);
#11219=CIRCLE('',#30004,0.225581810014548);
#11220=CIRCLE('',#30005,0.225581810014548);
#11221=CIRCLE('',#30006,0.225581810014548);
#11222=CIRCLE('',#30007,0.225581810014548);
#11223=CIRCLE('',#30008,0.225581810014548);
#11224=CIRCLE('',#30009,0.225581810014546);
#11225=CIRCLE('',#30010,0.225581810014546);
#11226=CIRCLE('',#30011,0.225581810014546);
#11227=CIRCLE('',#30012,0.225581810014546);
#11228=CIRCLE('',#30013,0.225581810014546);
#11229=CIRCLE('',#30014,0.225581810014546);
#11230=CIRCLE('',#30015,0.225581810014546);
#11231=CIRCLE('',#30016,0.225581810014546);
#11232=CIRCLE('',#30017,0.225581810014546);
#11233=CIRCLE('',#30018,0.225581810014546);
#11234=CIRCLE('',#30019,0.225581810014546);
#11235=CIRCLE('',#30020,0.225581810014546);
#11236=CIRCLE('',#30021,0.225581810014546);
#11237=CIRCLE('',#30022,0.225581810014546);
#11238=CIRCLE('',#30023,0.225581810014546);
#11239=CIRCLE('',#30024,0.225581810014546);
#11240=CIRCLE('',#30025,0.225581810014546);
#11241=CIRCLE('',#30026,0.225581810014546);
#11242=CIRCLE('',#30027,0.225581810014546);
#11243=CIRCLE('',#30028,0.225581810014546);
#11244=CIRCLE('',#30029,0.225581810014547);
#11245=CIRCLE('',#30030,0.225581810014546);
#11246=CIRCLE('',#30031,0.225581810014546);
#11247=CIRCLE('',#30032,0.225581810014546);
#11248=CIRCLE('',#30033,0.225581810014547);
#11249=CIRCLE('',#30034,0.225581810014546);
#11250=CIRCLE('',#30035,0.225581810014546);
#11251=CIRCLE('',#30036,0.225581810014547);
#11252=CIRCLE('',#30037,0.225581810014546);
#11253=CIRCLE('',#30038,0.225581810014546);
#11254=CIRCLE('',#30039,0.225581810014546);
#11255=CIRCLE('',#30040,0.225581810014546);
#11256=CIRCLE('',#30041,0.225581810014547);
#11257=CIRCLE('',#30042,0.225581810014546);
#11258=CIRCLE('',#30043,0.225581810014546);
#11259=CIRCLE('',#30044,0.225581810014547);
#11260=CIRCLE('',#30045,0.225581810014548);
#11261=CIRCLE('',#30046,0.225581810014548);
#11262=CIRCLE('',#30048,43.1555818100145);
#11263=CIRCLE('',#30050,0.225581810014548);
#11264=CIRCLE('',#30051,0.225581810014548);
#11265=CIRCLE('',#30052,0.225581810014548);
#11266=CIRCLE('',#30053,0.225581810014548);
#11267=CIRCLE('',#30054,0.225581810014548);
#11268=CIRCLE('',#30055,0.225581810014548);
#11269=CIRCLE('',#30056,0.225581810014548);
#11270=CIRCLE('',#30057,0.225581810014548);
#11271=CIRCLE('',#30058,0.225581810014548);
#11272=CIRCLE('',#30059,0.225581810014546);
#11273=CIRCLE('',#30060,0.225581810014546);
#11274=CIRCLE('',#30061,0.225581810014546);
#11275=CIRCLE('',#30062,0.225581810014546);
#11276=CIRCLE('',#30063,0.225581810014546);
#11277=CIRCLE('',#30064,0.225581810014546);
#11278=CIRCLE('',#30065,0.225581810014546);
#11279=CIRCLE('',#30066,0.225581810014546);
#11280=CIRCLE('',#30067,0.225581810014546);
#11281=CIRCLE('',#30068,0.225581810014546);
#11282=CIRCLE('',#30069,0.225581810014546);
#11283=CIRCLE('',#30070,0.225581810014546);
#11284=CIRCLE('',#30071,0.225581810014546);
#11285=CIRCLE('',#30072,0.225581810014546);
#11286=CIRCLE('',#30073,0.225581810014546);
#11287=CIRCLE('',#30074,0.225581810014546);
#11288=CIRCLE('',#30075,0.225581810014546);
#11289=CIRCLE('',#30076,0.225581810014546);
#11290=CIRCLE('',#30077,0.225581810014546);
#11291=CIRCLE('',#30078,0.225581810014546);
#11292=CIRCLE('',#30079,0.225581810014546);
#11293=CIRCLE('',#30080,0.225581810014546);
#11294=CIRCLE('',#30081,0.225581810014546);
#11295=CIRCLE('',#30082,0.225581810014546);
#11296=CIRCLE('',#30083,0.225581810014546);
#11297=CIRCLE('',#30084,43.1555818100145);
#11298=CIRCLE('',#30085,0.225581810014546);
#11299=CIRCLE('',#30086,0.225581810014546);
#11300=CIRCLE('',#30087,0.225581810014546);
#11301=CIRCLE('',#30088,0.225581810014546);
#11302=CIRCLE('',#30089,0.225581810014546);
#11303=CIRCLE('',#30090,43.1555818100145);
#11304=CIRCLE('',#30091,0.225581810014548);
#11305=CIRCLE('',#30092,0.225581810014548);
#11306=CIRCLE('',#30093,43.1555818100145);
#11307=CIRCLE('',#30094,0.225581810014546);
#11308=CIRCLE('',#30095,0.225581810014546);
#11309=CIRCLE('',#30096,43.1555818100145);
#11310=CIRCLE('',#30097,0.225581810014546);
#11311=CIRCLE('',#30098,0.225581810014546);
#11312=CIRCLE('',#30099,0.225581810014548);
#11313=CIRCLE('',#30100,0.225581810014548);
#11314=CIRCLE('',#30101,0.225581810014548);
#11315=CIRCLE('',#30102,0.225581810014548);
#11316=CIRCLE('',#30103,0.225581810014548);
#11317=CIRCLE('',#30104,0.225581810014548);
#11318=CIRCLE('',#30105,0.225581810014548);
#11319=CIRCLE('',#30106,0.225581810014548);
#11320=CIRCLE('',#30107,0.225581810014548);
#11321=CIRCLE('',#30108,0.225581810014548);
#11322=CIRCLE('',#30109,0.225581810014548);
#11323=CIRCLE('',#30110,0.225581810014548);
#11324=CIRCLE('',#30111,0.225581810014548);
#11325=CIRCLE('',#30112,0.225581810014548);
#11326=CIRCLE('',#30113,0.225581810014548);
#11327=CIRCLE('',#30114,0.225581810014548);
#11328=CIRCLE('',#30115,0.225581810014546);
#11329=CIRCLE('',#30116,0.225581810014546);
#11330=CIRCLE('',#30117,0.225581810014546);
#11331=CIRCLE('',#30118,0.225581810014546);
#11332=CIRCLE('',#30119,0.225581810014546);
#11333=CIRCLE('',#30120,0.225581810014546);
#11334=CIRCLE('',#30121,0.225581810014546);
#11335=CIRCLE('',#30122,0.225581810014546);
#11336=CIRCLE('',#30123,0.225581810014546);
#11337=CIRCLE('',#30124,0.225581810014546);
#11338=CIRCLE('',#30125,0.225581810014546);
#11339=CIRCLE('',#30126,0.225581810014546);
#11340=CIRCLE('',#30127,0.225581810014546);
#11341=CIRCLE('',#30128,0.225581810014546);
#11342=CIRCLE('',#30129,0.225581810014546);
#11343=CIRCLE('',#30130,0.225581810014546);
#11344=CIRCLE('',#30131,0.225581810014546);
#11345=CIRCLE('',#30132,0.225581810014546);
#11346=CIRCLE('',#30133,0.225581810014546);
#11347=CIRCLE('',#30134,0.225581810014546);
#11348=CIRCLE('',#30135,0.225581810014546);
#11349=CIRCLE('',#30136,0.225581810014546);
#11350=CIRCLE('',#30137,0.225581810014546);
#11351=CIRCLE('',#30138,0.225581810014546);
#11352=CIRCLE('',#30139,0.225581810014546);
#11353=CIRCLE('',#30140,0.225581810014546);
#11354=CIRCLE('',#30141,0.225581810014546);
#11355=CIRCLE('',#30142,0.225581810014546);
#11356=CIRCLE('',#30143,0.225581810014546);
#11357=CIRCLE('',#30144,0.225581810014546);
#11358=CIRCLE('',#30145,0.225581810014546);
#11359=CIRCLE('',#30146,0.225581810014546);
#11360=CIRCLE('',#30147,0.225581810014546);
#11361=CIRCLE('',#30148,0.225581810014546);
#11362=CIRCLE('',#30149,0.225581810014546);
#11363=CIRCLE('',#30150,0.225581810014546);
#11364=CIRCLE('',#30151,0.225581810014546);
#11365=CIRCLE('',#30152,0.225581810014546);
#11366=CIRCLE('',#30153,0.225581810014546);
#11367=CIRCLE('',#30154,0.225581810014546);
#11368=CIRCLE('',#30155,43.1555818100145);
#11369=CIRCLE('',#30156,0.225581810014548);
#11370=CIRCLE('',#30157,0.225581810014548);
#11371=CIRCLE('',#30158,43.1555818100145);
#11372=CIRCLE('',#30159,0.225581810014546);
#11373=CIRCLE('',#30160,0.225581810014546);
#11374=CIRCLE('',#30161,43.1555818100145);
#11375=CIRCLE('',#30162,0.225581810014546);
#11376=CIRCLE('',#30163,0.225581810014546);
#11377=CIRCLE('',#30164,0.225581810014548);
#11378=CIRCLE('',#30165,0.225581810014548);
#11379=CIRCLE('',#30166,0.225581810014548);
#11380=CIRCLE('',#30167,0.225581810014548);
#11381=CIRCLE('',#30168,0.225581810014548);
#11382=CIRCLE('',#30169,0.225581810014548);
#11383=CIRCLE('',#30170,0.225581810014548);
#11384=CIRCLE('',#30171,0.225581810014548);
#11385=CIRCLE('',#30172,0.225581810014548);
#11386=CIRCLE('',#30173,0.225581810014548);
#11387=CIRCLE('',#30174,0.225581810014548);
#11388=CIRCLE('',#30175,0.225581810014548);
#11389=CIRCLE('',#30176,0.225581810014548);
#11390=CIRCLE('',#30177,0.225581810014548);
#11391=CIRCLE('',#30178,0.225581810014548);
#11392=CIRCLE('',#30179,0.225581810014548);
#11393=CIRCLE('',#30180,0.225581810014546);
#11394=CIRCLE('',#30181,0.225581810014546);
#11395=CIRCLE('',#30182,0.225581810014546);
#11396=CIRCLE('',#30183,0.225581810014546);
#11397=CIRCLE('',#30184,0.225581810014546);
#11398=CIRCLE('',#30185,0.225581810014546);
#11399=CIRCLE('',#30186,0.225581810014546);
#11400=CIRCLE('',#30187,0.225581810014546);
#11401=CIRCLE('',#30188,0.225581810014546);
#11402=CIRCLE('',#30189,0.225581810014546);
#11403=CIRCLE('',#30190,0.225581810014546);
#11404=CIRCLE('',#30191,0.225581810014546);
#11405=CIRCLE('',#30192,0.225581810014546);
#11406=CIRCLE('',#30193,0.225581810014546);
#11407=CIRCLE('',#30194,0.225581810014546);
#11408=CIRCLE('',#30195,0.225581810014546);
#11409=CIRCLE('',#30196,0.225581810014546);
#11410=CIRCLE('',#30197,0.225581810014546);
#11411=CIRCLE('',#30198,0.225581810014546);
#11412=CIRCLE('',#30199,0.225581810014546);
#11413=CIRCLE('',#30200,0.225581810014546);
#11414=CIRCLE('',#30201,0.225581810014546);
#11415=CIRCLE('',#30202,0.225581810014546);
#11416=CIRCLE('',#30203,0.225581810014546);
#11417=CIRCLE('',#30204,0.225581810014546);
#11418=CIRCLE('',#30205,0.225581810014546);
#11419=CIRCLE('',#30206,0.225581810014546);
#11420=CIRCLE('',#30207,0.225581810014546);
#11421=CIRCLE('',#30208,0.225581810014546);
#11422=CIRCLE('',#30209,0.225581810014546);
#11423=CIRCLE('',#30210,0.225581810014546);
#11424=CIRCLE('',#30211,0.225581810014546);
#11425=CIRCLE('',#30212,0.225581810014546);
#11426=CIRCLE('',#30213,0.225581810014546);
#11427=CIRCLE('',#30214,0.225581810014546);
#11428=CIRCLE('',#30215,0.225581810014546);
#11429=CIRCLE('',#30216,0.225581810014546);
#11430=CIRCLE('',#30217,0.225581810014546);
#11431=CIRCLE('',#30218,0.225581810014546);
#11432=CIRCLE('',#30219,0.225581810014546);
#11433=CIRCLE('',#30220,0.225581810014546);
#11434=CIRCLE('',#30221,0.225581810014546);
#11435=CIRCLE('',#30222,0.225581810014546);
#11436=CIRCLE('',#30223,0.225581810014546);
#11437=CIRCLE('',#30224,0.225581810014546);
#11438=CIRCLE('',#30225,0.225581810014546);
#11439=CIRCLE('',#30226,0.225581810014546);
#11440=CIRCLE('',#30227,0.225581810014546);
#11441=CIRCLE('',#30228,0.225581810014546);
#11442=CIRCLE('',#30229,0.225581810014546);
#11443=CIRCLE('',#30230,0.225581810014546);
#11444=CIRCLE('',#30231,0.225581810014546);
#11445=CIRCLE('',#30232,0.225581810014546);
#11446=CIRCLE('',#30233,0.225581810014546);
#11447=CIRCLE('',#30234,0.225581810014546);
#11448=CIRCLE('',#30235,0.225581810014546);
#11449=CIRCLE('',#30236,0.225581810014546);
#11450=CIRCLE('',#30237,43.1555818100145);
#11451=CIRCLE('',#30238,0.225581810014546);
#11452=CIRCLE('',#30239,0.225581810014546);
#11453=CIRCLE('',#30240,0.225581810014546);
#11454=CIRCLE('',#30241,0.225581810014546);
#11455=CIRCLE('',#30242,0.225581810014546);
#11456=CIRCLE('',#30243,43.1555818100145);
#11457=CIRCLE('',#30244,0.225581810014548);
#11458=CIRCLE('',#30245,0.225581810014548);
#11459=CIRCLE('',#30246,43.1555818100145);
#11460=CIRCLE('',#30247,0.225581810014546);
#11461=CIRCLE('',#30248,0.225581810014546);
#11462=CIRCLE('',#30249,43.1555818100145);
#11463=CIRCLE('',#30250,0.225581810014546);
#11464=CIRCLE('',#30251,0.225581810014546);
#11465=CIRCLE('',#30252,0.225581810014548);
#11466=CIRCLE('',#30253,0.225581810014548);
#11467=CIRCLE('',#30254,0.225581810014548);
#11468=CIRCLE('',#30255,0.225581810014548);
#11469=CIRCLE('',#30256,0.225581810014548);
#11470=CIRCLE('',#30257,0.225581810014548);
#11471=CIRCLE('',#30258,0.225581810014548);
#11472=CIRCLE('',#30259,0.225581810014548);
#11473=CIRCLE('',#30260,0.225581810014548);
#11474=CIRCLE('',#30261,0.225581810014548);
#11475=CIRCLE('',#30262,0.225581810014548);
#11476=CIRCLE('',#30263,0.225581810014548);
#11477=CIRCLE('',#30264,0.225581810014548);
#11478=CIRCLE('',#30265,0.225581810014548);
#11479=CIRCLE('',#30266,0.225581810014548);
#11480=CIRCLE('',#30267,0.225581810014548);
#11481=CIRCLE('',#30268,0.225581810014546);
#11482=CIRCLE('',#30269,0.225581810014546);
#11483=CIRCLE('',#30270,0.225581810014546);
#11484=CIRCLE('',#30271,0.225581810014546);
#11485=CIRCLE('',#30272,0.225581810014546);
#11486=CIRCLE('',#30273,0.225581810014546);
#11487=CIRCLE('',#30274,0.225581810014546);
#11488=CIRCLE('',#30275,0.225581810014546);
#11489=CIRCLE('',#30276,0.225581810014546);
#11490=CIRCLE('',#30277,0.225581810014546);
#11491=CIRCLE('',#30278,0.225581810014546);
#11492=CIRCLE('',#30279,0.225581810014546);
#11493=CIRCLE('',#30280,0.225581810014546);
#11494=CIRCLE('',#30281,0.225581810014546);
#11495=CIRCLE('',#30282,0.225581810014546);
#11496=CIRCLE('',#30283,0.225581810014546);
#11497=CIRCLE('',#30284,0.225581810014547);
#11498=CIRCLE('',#30285,0.225581810014547);
#11499=CIRCLE('',#30286,0.225581810014546);
#11500=CIRCLE('',#30287,0.225581810014546);
#11501=CIRCLE('',#30288,0.225581810014546);
#11502=CIRCLE('',#30289,0.225581810014547);
#11503=CIRCLE('',#30290,0.225581810014546);
#11504=CIRCLE('',#30291,0.225581810014546);
#11505=CIRCLE('',#30292,0.225581810014546);
#11506=CIRCLE('',#30293,0.225581810014546);
#11507=CIRCLE('',#30294,0.225581810014546);
#11508=CIRCLE('',#30295,0.225581810014546);
#11509=CIRCLE('',#30296,0.225581810014546);
#11510=CIRCLE('',#30297,0.225581810014546);
#11511=CIRCLE('',#30298,0.225581810014546);
#11512=CIRCLE('',#30299,0.225581810014546);
#11513=CIRCLE('',#30300,0.225581810014546);
#11514=CIRCLE('',#30301,0.225581810014546);
#11515=CIRCLE('',#30302,0.225581810014546);
#11516=CIRCLE('',#30303,0.225581810014546);
#11517=CIRCLE('',#30304,43.1555818100145);
#11518=CIRCLE('',#30305,0.225581810014548);
#11519=CIRCLE('',#30306,0.225581810014548);
#11520=CIRCLE('',#30307,43.1555818100145);
#11521=CIRCLE('',#30308,0.225581810014546);
#11522=CIRCLE('',#30309,0.225581810014546);
#11523=CIRCLE('',#30310,43.1555818100145);
#11524=CIRCLE('',#30311,0.225581810014546);
#11525=CIRCLE('',#30312,0.225581810014546);
#11526=CIRCLE('',#30313,0.225581810014548);
#11527=CIRCLE('',#30314,0.225581810014548);
#11528=CIRCLE('',#30315,0.225581810014548);
#11529=CIRCLE('',#30316,0.225581810014548);
#11530=CIRCLE('',#30317,0.225581810014548);
#11531=CIRCLE('',#30318,0.225581810014548);
#11532=CIRCLE('',#30319,0.225581810014548);
#11533=CIRCLE('',#30320,0.225581810014548);
#11534=CIRCLE('',#30321,0.225581810014548);
#11535=CIRCLE('',#30322,0.225581810014548);
#11536=CIRCLE('',#30323,0.225581810014548);
#11537=CIRCLE('',#30324,0.225581810014548);
#11538=CIRCLE('',#30325,0.225581810014548);
#11539=CIRCLE('',#30326,0.225581810014548);
#11540=CIRCLE('',#30327,0.225581810014548);
#11541=CIRCLE('',#30328,0.225581810014548);
#11542=CIRCLE('',#30329,0.225581810014546);
#11543=CIRCLE('',#30330,0.225581810014546);
#11544=CIRCLE('',#30331,0.225581810014546);
#11545=CIRCLE('',#30332,0.225581810014546);
#11546=CIRCLE('',#30333,0.225581810014546);
#11547=CIRCLE('',#30334,0.225581810014546);
#11548=CIRCLE('',#30335,0.225581810014546);
#11549=CIRCLE('',#30336,0.225581810014546);
#11550=CIRCLE('',#30337,0.225581810014546);
#11551=CIRCLE('',#30338,0.225581810014546);
#11552=CIRCLE('',#30339,0.225581810014546);
#11553=CIRCLE('',#30340,0.225581810014546);
#11554=CIRCLE('',#30341,0.225581810014546);
#11555=CIRCLE('',#30342,0.225581810014546);
#11556=CIRCLE('',#30343,0.225581810014546);
#11557=CIRCLE('',#30344,0.225581810014546);
#11558=CIRCLE('',#30345,0.225581810014547);
#11559=CIRCLE('',#30346,0.225581810014546);
#11560=CIRCLE('',#30347,0.225581810014546);
#11561=CIRCLE('',#30348,0.225581810014547);
#11562=CIRCLE('',#30349,0.225581810014546);
#11563=CIRCLE('',#30350,0.225581810014546);
#11564=CIRCLE('',#30351,0.225581810014546);
#11565=CIRCLE('',#30352,0.225581810014547);
#11566=CIRCLE('',#30353,0.225581810014546);
#11567=CIRCLE('',#30354,0.225581810014546);
#11568=CIRCLE('',#30355,0.225581810014546);
#11569=CIRCLE('',#30356,0.225581810014546);
#11570=CIRCLE('',#30357,0.225581810014546);
#11571=CIRCLE('',#30358,0.225581810014546);
#11572=CIRCLE('',#30359,0.225581810014546);
#11573=CIRCLE('',#30360,0.225581810014546);
#11574=CIRCLE('',#30361,0.225581810014546);
#11575=CIRCLE('',#30362,0.225581810014546);
#11576=CIRCLE('',#30363,0.225581810014546);
#11577=CIRCLE('',#30364,0.225581810014546);
#11578=CIRCLE('',#30366,0.25);
#11579=CIRCLE('',#30367,0.25);
#11580=CIRCLE('',#30368,43.18);
#11581=CIRCLE('',#30369,43.18);
#11582=CIRCLE('',#30370,0.25);
#11583=CIRCLE('',#30371,0.25);
#11584=CIRCLE('',#30372,43.18);
#11585=CIRCLE('',#30373,0.25);
#11586=CIRCLE('',#30374,43.18);
#11587=CIRCLE('',#30375,0.25);
#11588=CIRCLE('',#30376,0.25);
#11589=CIRCLE('',#30377,0.25);
#11590=CIRCLE('',#30378,0.25);
#11591=CIRCLE('',#30379,0.25);
#11592=CIRCLE('',#30380,0.25);
#11593=CIRCLE('',#30381,0.25);
#11594=CIRCLE('',#30382,0.25);
#11595=CIRCLE('',#30383,0.25);
#11596=CIRCLE('',#30384,0.25);
#11597=CIRCLE('',#30385,0.25);
#11598=CIRCLE('',#30386,0.25);
#11599=CIRCLE('',#30387,0.25);
#11600=CIRCLE('',#30388,0.25);
#11601=CIRCLE('',#30389,0.25);
#11602=CIRCLE('',#30390,0.25);
#11603=CIRCLE('',#30391,0.25);
#11604=CIRCLE('',#30392,0.25);
#11605=CIRCLE('',#30393,0.25);
#11606=CIRCLE('',#30394,0.25);
#11607=CIRCLE('',#30395,0.25);
#11608=CIRCLE('',#30396,0.25);
#11609=CIRCLE('',#30397,0.25);
#11610=CIRCLE('',#30398,0.25);
#11611=CIRCLE('',#30399,0.25);
#11612=CIRCLE('',#30400,0.25);
#11613=CIRCLE('',#30401,0.25);
#11614=CIRCLE('',#30402,0.25);
#11615=CIRCLE('',#30403,0.25);
#11616=CIRCLE('',#30404,0.25);
#11617=CIRCLE('',#30405,0.25);
#11618=CIRCLE('',#30406,0.25);
#11619=CIRCLE('',#30407,0.25);
#11620=CIRCLE('',#30408,0.25);
#11621=CIRCLE('',#30409,0.25);
#11622=CIRCLE('',#30410,0.25);
#11623=CIRCLE('',#30411,0.25);
#11624=CIRCLE('',#30412,0.25);
#11625=CIRCLE('',#30413,0.25);
#11626=CIRCLE('',#30414,0.25);
#11627=CIRCLE('',#30415,0.25);
#11628=CIRCLE('',#30416,0.25);
#11629=CIRCLE('',#30417,0.25);
#11630=CIRCLE('',#30418,0.25);
#11631=CIRCLE('',#30419,0.25);
#11632=CIRCLE('',#30420,0.25);
#11633=CIRCLE('',#30421,0.25);
#11634=CIRCLE('',#30422,0.25);
#11635=CIRCLE('',#30423,0.25);
#11636=CIRCLE('',#30424,0.25);
#11637=CIRCLE('',#30425,0.25);
#11638=CIRCLE('',#30426,0.25);
#11639=CIRCLE('',#30427,0.25);
#11640=CIRCLE('',#30428,0.25);
#11641=CIRCLE('',#30429,43.18);
#11642=CIRCLE('',#30430,0.25);
#11643=CIRCLE('',#30431,0.25);
#11644=CIRCLE('',#30432,43.18);
#11645=CIRCLE('',#30433,0.25);
#11646=CIRCLE('',#30434,0.25);
#11647=CIRCLE('',#30435,43.18);
#11648=CIRCLE('',#30436,0.25);
#11649=CIRCLE('',#30437,43.18);
#11650=CIRCLE('',#30438,0.25);
#11651=CIRCLE('',#30439,0.25);
#11652=CIRCLE('',#30440,0.25);
#11653=CIRCLE('',#30441,0.25);
#11654=CIRCLE('',#30442,0.25);
#11655=CIRCLE('',#30443,0.25);
#11656=CIRCLE('',#30444,0.25);
#11657=CIRCLE('',#30445,0.25);
#11658=CIRCLE('',#30446,0.25);
#11659=CIRCLE('',#30447,0.25);
#11660=CIRCLE('',#30448,0.25);
#11661=CIRCLE('',#30449,0.25);
#11662=CIRCLE('',#30450,0.25);
#11663=CIRCLE('',#30451,0.25);
#11664=CIRCLE('',#30452,0.25);
#11665=CIRCLE('',#30453,0.25);
#11666=CIRCLE('',#30454,0.25);
#11667=CIRCLE('',#30455,0.25);
#11668=CIRCLE('',#30456,0.25);
#11669=CIRCLE('',#30457,0.25);
#11670=CIRCLE('',#30458,0.25);
#11671=CIRCLE('',#30459,0.25);
#11672=CIRCLE('',#30460,0.25);
#11673=CIRCLE('',#30461,0.25);
#11674=CIRCLE('',#30462,0.25);
#11675=CIRCLE('',#30463,0.25);
#11676=CIRCLE('',#30464,0.25);
#11677=CIRCLE('',#30465,0.25);
#11678=CIRCLE('',#30466,0.25);
#11679=CIRCLE('',#30467,0.25);
#11680=CIRCLE('',#30468,0.25);
#11681=CIRCLE('',#30469,0.25);
#11682=CIRCLE('',#30470,0.25);
#11683=CIRCLE('',#30471,0.25);
#11684=CIRCLE('',#30472,0.25);
#11685=CIRCLE('',#30473,0.25);
#11686=CIRCLE('',#30474,0.25);
#11687=CIRCLE('',#30475,0.25);
#11688=CIRCLE('',#30476,0.25);
#11689=CIRCLE('',#30477,0.25);
#11690=CIRCLE('',#30478,0.25);
#11691=CIRCLE('',#30479,0.25);
#11692=CIRCLE('',#30480,0.25);
#11693=CIRCLE('',#30481,0.25);
#11694=CIRCLE('',#30482,0.25);
#11695=CIRCLE('',#30483,0.25);
#11696=CIRCLE('',#30484,0.25);
#11697=CIRCLE('',#30485,0.25);
#11698=CIRCLE('',#30486,0.25);
#11699=CIRCLE('',#30487,0.25);
#11700=CIRCLE('',#30488,0.25);
#11701=CIRCLE('',#30489,0.25);
#11702=CIRCLE('',#30490,0.25);
#11703=CIRCLE('',#30491,0.25);
#11704=CIRCLE('',#30492,0.25);
#11705=CIRCLE('',#30493,0.25);
#11706=CIRCLE('',#30494,43.18);
#11707=CIRCLE('',#30495,0.25);
#11708=CIRCLE('',#30496,0.25);
#11709=CIRCLE('',#30497,0.25);
#11710=CIRCLE('',#30498,0.25);
#11711=CIRCLE('',#30499,0.25);
#11712=CIRCLE('',#30500,0.25);
#11713=CIRCLE('',#30501,0.25);
#11714=CIRCLE('',#30502,0.25);
#11715=CIRCLE('',#30503,0.25);
#11716=CIRCLE('',#30504,0.25);
#11717=CIRCLE('',#30505,0.25);
#11718=CIRCLE('',#30506,0.25);
#11719=CIRCLE('',#30507,0.25);
#11720=CIRCLE('',#30508,0.25);
#11721=CIRCLE('',#30509,0.25);
#11722=CIRCLE('',#30510,0.25);
#11723=CIRCLE('',#30511,0.25);
#11724=CIRCLE('',#30512,0.25);
#11725=CIRCLE('',#30513,0.25);
#11726=CIRCLE('',#30514,0.25);
#11727=CIRCLE('',#30515,0.25);
#11728=CIRCLE('',#30516,0.25);
#11729=CIRCLE('',#30517,0.25);
#11730=CIRCLE('',#30518,0.25);
#11731=CIRCLE('',#30519,0.25);
#11732=CIRCLE('',#30520,0.25);
#11733=CIRCLE('',#30521,0.25);
#11734=CIRCLE('',#30522,0.25);
#11735=CIRCLE('',#30523,0.25);
#11736=CIRCLE('',#30524,0.25);
#11737=CIRCLE('',#30525,0.25);
#11738=CIRCLE('',#30526,0.25);
#11739=CIRCLE('',#30527,0.25);
#11740=CIRCLE('',#30528,0.25);
#11741=CIRCLE('',#30529,0.25);
#11742=CIRCLE('',#30530,0.25);
#11743=CIRCLE('',#30531,0.25);
#11744=CIRCLE('',#30532,0.25);
#11745=CIRCLE('',#30533,0.25);
#11746=CIRCLE('',#30534,0.25);
#11747=CIRCLE('',#30535,0.25);
#11748=CIRCLE('',#30536,0.25);
#11749=CIRCLE('',#30538,43.18);
#11750=CIRCLE('',#30540,0.25);
#11751=CIRCLE('',#30541,0.25);
#11752=CIRCLE('',#30542,0.25);
#11753=CIRCLE('',#30543,43.18);
#11754=CIRCLE('',#30544,43.18);
#11755=CIRCLE('',#30545,0.25);
#11756=CIRCLE('',#30546,0.25);
#11757=CIRCLE('',#30547,43.18);
#11758=CIRCLE('',#30548,0.25);
#11759=CIRCLE('',#30549,43.18);
#11760=CIRCLE('',#30550,0.25);
#11761=CIRCLE('',#30551,0.25);
#11762=CIRCLE('',#30552,0.25);
#11763=CIRCLE('',#30553,0.25);
#11764=CIRCLE('',#30554,0.25);
#11765=CIRCLE('',#30555,0.25);
#11766=CIRCLE('',#30556,0.25);
#11767=CIRCLE('',#30557,0.25);
#11768=CIRCLE('',#30558,0.25);
#11769=CIRCLE('',#30559,0.25);
#11770=CIRCLE('',#30560,0.25);
#11771=CIRCLE('',#30561,0.25);
#11772=CIRCLE('',#30562,0.25);
#11773=CIRCLE('',#30563,0.25);
#11774=CIRCLE('',#30564,0.25);
#11775=CIRCLE('',#30565,0.25);
#11776=CIRCLE('',#30566,0.25);
#11777=CIRCLE('',#30567,0.25);
#11778=CIRCLE('',#30568,0.25);
#11779=CIRCLE('',#30569,0.25);
#11780=CIRCLE('',#30570,0.25);
#11781=CIRCLE('',#30571,0.25);
#11782=CIRCLE('',#30572,0.25);
#11783=CIRCLE('',#30573,0.25);
#11784=CIRCLE('',#30574,0.25);
#11785=CIRCLE('',#30575,0.25);
#11786=CIRCLE('',#30576,0.25);
#11787=CIRCLE('',#30577,0.25);
#11788=CIRCLE('',#30578,0.25);
#11789=CIRCLE('',#30579,0.25);
#11790=CIRCLE('',#30580,0.25);
#11791=CIRCLE('',#30581,0.25);
#11792=CIRCLE('',#30582,0.25);
#11793=CIRCLE('',#30583,0.25);
#11794=CIRCLE('',#30584,0.25);
#11795=CIRCLE('',#30585,0.25);
#11796=CIRCLE('',#30586,0.25);
#11797=CIRCLE('',#30587,0.25);
#11798=CIRCLE('',#30588,0.249999999999999);
#11799=CIRCLE('',#30589,0.25);
#11800=CIRCLE('',#30590,0.25);
#11801=CIRCLE('',#30591,0.25);
#11802=CIRCLE('',#30592,0.249999999999999);
#11803=CIRCLE('',#30593,0.25);
#11804=CIRCLE('',#30594,0.25);
#11805=CIRCLE('',#30595,0.249999999999999);
#11806=CIRCLE('',#30596,0.25);
#11807=CIRCLE('',#30597,0.25);
#11808=CIRCLE('',#30598,0.25);
#11809=CIRCLE('',#30599,0.25);
#11810=CIRCLE('',#30600,0.249999999999999);
#11811=CIRCLE('',#30601,0.25);
#11812=CIRCLE('',#30602,0.25);
#11813=CIRCLE('',#30603,0.249999999999999);
#11814=CIRCLE('',#30604,43.18);
#11815=CIRCLE('',#30605,0.25);
#11816=CIRCLE('',#30606,0.25);
#11817=CIRCLE('',#30607,43.18);
#11818=CIRCLE('',#30608,0.25);
#11819=CIRCLE('',#30609,0.25);
#11820=CIRCLE('',#30610,43.18);
#11821=CIRCLE('',#30611,0.25);
#11822=CIRCLE('',#30612,43.18);
#11823=CIRCLE('',#30613,0.25);
#11824=CIRCLE('',#30614,0.25);
#11825=CIRCLE('',#30615,0.25);
#11826=CIRCLE('',#30616,0.25);
#11827=CIRCLE('',#30617,0.25);
#11828=CIRCLE('',#30618,0.25);
#11829=CIRCLE('',#30619,0.25);
#11830=CIRCLE('',#30620,0.25);
#11831=CIRCLE('',#30621,0.25);
#11832=CIRCLE('',#30622,0.25);
#11833=CIRCLE('',#30623,0.25);
#11834=CIRCLE('',#30624,0.25);
#11835=CIRCLE('',#30625,0.25);
#11836=CIRCLE('',#30626,0.25);
#11837=CIRCLE('',#30627,0.25);
#11838=CIRCLE('',#30628,0.25);
#11839=CIRCLE('',#30629,0.25);
#11840=CIRCLE('',#30630,0.25);
#11841=CIRCLE('',#30631,0.25);
#11842=CIRCLE('',#30632,0.25);
#11843=CIRCLE('',#30633,0.25);
#11844=CIRCLE('',#30634,0.25);
#11845=CIRCLE('',#30635,0.25);
#11846=CIRCLE('',#30636,0.25);
#11847=CIRCLE('',#30637,0.25);
#11848=CIRCLE('',#30638,0.25);
#11849=CIRCLE('',#30639,0.25);
#11850=CIRCLE('',#30640,0.25);
#11851=CIRCLE('',#30641,0.25);
#11852=CIRCLE('',#30642,0.25);
#11853=CIRCLE('',#30643,0.25);
#11854=CIRCLE('',#30644,0.25);
#11855=CIRCLE('',#30645,0.25);
#11856=CIRCLE('',#30646,0.25);
#11857=CIRCLE('',#30647,0.25);
#11858=CIRCLE('',#30648,0.25);
#11859=CIRCLE('',#30649,0.25);
#11860=CIRCLE('',#30650,0.25);
#11861=CIRCLE('',#30651,0.249999999999999);
#11862=CIRCLE('',#30652,0.25);
#11863=CIRCLE('',#30653,0.25);
#11864=CIRCLE('',#30654,0.25);
#11865=CIRCLE('',#30655,0.249999999999999);
#11866=CIRCLE('',#30656,0.249999999999999);
#11867=CIRCLE('',#30657,0.25);
#11868=CIRCLE('',#30658,0.25);
#11869=CIRCLE('',#30659,0.25);
#11870=CIRCLE('',#30660,0.25);
#11871=CIRCLE('',#30661,0.25);
#11872=CIRCLE('',#30662,0.25);
#11873=CIRCLE('',#30663,0.249999999999999);
#11874=CIRCLE('',#30664,0.249999999999999);
#11875=CIRCLE('',#30665,0.25);
#11876=CIRCLE('',#30666,0.25);
#11877=CIRCLE('',#30667,0.25);
#11878=CIRCLE('',#30668,0.25);
#11879=CIRCLE('',#30669,43.18);
#11880=CIRCLE('',#30670,0.25);
#11881=CIRCLE('',#30671,0.25);
#11882=CIRCLE('',#30672,0.25);
#11883=CIRCLE('',#30673,0.25);
#11884=CIRCLE('',#30674,0.25);
#11885=CIRCLE('',#30675,0.25);
#11886=CIRCLE('',#30676,0.25);
#11887=CIRCLE('',#30677,0.25);
#11888=CIRCLE('',#30678,0.25);
#11889=CIRCLE('',#30679,0.25);
#11890=CIRCLE('',#30680,0.25);
#11891=CIRCLE('',#30681,0.25);
#11892=CIRCLE('',#30682,0.25);
#11893=CIRCLE('',#30683,0.25);
#11894=CIRCLE('',#30684,0.25);
#11895=CIRCLE('',#30685,0.25);
#11896=CIRCLE('',#30686,0.25);
#11897=CIRCLE('',#30687,0.25);
#11898=CIRCLE('',#30688,0.25);
#11899=CIRCLE('',#30689,0.25);
#11900=CIRCLE('',#30690,0.25);
#11901=CIRCLE('',#30691,0.25);
#11902=CIRCLE('',#30692,0.25);
#11903=CIRCLE('',#30693,0.25);
#11904=CIRCLE('',#30694,0.25);
#11905=CIRCLE('',#30695,0.25);
#11906=CIRCLE('',#30696,0.25);
#11907=CIRCLE('',#30697,0.25);
#11908=CIRCLE('',#30698,0.25);
#11909=CIRCLE('',#30699,0.25);
#11910=CIRCLE('',#30700,0.25);
#11911=CIRCLE('',#30701,0.25);
#11912=CIRCLE('',#30702,0.25);
#11913=CIRCLE('',#30703,0.25);
#11914=CIRCLE('',#30704,0.25);
#11915=CIRCLE('',#30705,0.25);
#11916=CIRCLE('',#30706,0.25);
#11917=CIRCLE('',#30707,0.25);
#11918=CIRCLE('',#30708,0.25);
#11919=CIRCLE('',#30709,0.25);
#11920=CIRCLE('',#30710,0.25);
#11921=CIRCLE('',#30711,0.25);
#11922=CIRCLE('',#30713,43.18);
#11923=CIRCLE('',#30715,0.25);
#11924=CIRCLE('',#30716,0.25);
#11925=CIRCLE('',#30717,0.25);
#11926=CIRCLE('',#30718,43.18);
#11927=CIRCLE('',#30719,43.18);
#11928=CIRCLE('',#30720,0.25);
#11929=CIRCLE('',#30721,0.25);
#11930=CIRCLE('',#30722,43.18);
#11931=CIRCLE('',#30723,0.25);
#11932=CIRCLE('',#30724,43.18);
#11933=CIRCLE('',#30725,0.25);
#11934=CIRCLE('',#30726,0.25);
#11935=CIRCLE('',#30727,0.25);
#11936=CIRCLE('',#30728,0.25);
#11937=CIRCLE('',#30729,0.25);
#11938=CIRCLE('',#30730,0.25);
#11939=CIRCLE('',#30731,0.25);
#11940=CIRCLE('',#30732,0.25);
#11941=CIRCLE('',#30733,0.25);
#11942=CIRCLE('',#30734,0.25);
#11943=CIRCLE('',#30735,0.25);
#11944=CIRCLE('',#30736,0.25);
#11945=CIRCLE('',#30737,0.25);
#11946=CIRCLE('',#30738,0.25);
#11947=CIRCLE('',#30739,0.25);
#11948=CIRCLE('',#30740,0.25);
#11949=CIRCLE('',#30741,0.25);
#11950=CIRCLE('',#30742,0.25);
#11951=CIRCLE('',#30743,0.25);
#11952=CIRCLE('',#30744,0.25);
#11953=CIRCLE('',#30745,0.25);
#11954=CIRCLE('',#30746,0.25);
#11955=CIRCLE('',#30747,0.25);
#11956=CIRCLE('',#30748,0.25);
#11957=CIRCLE('',#30749,0.25);
#11958=CIRCLE('',#30750,0.25);
#11959=CIRCLE('',#30751,0.25);
#11960=CIRCLE('',#30752,0.25);
#11961=CIRCLE('',#30753,0.25);
#11962=CIRCLE('',#30754,0.25);
#11963=CIRCLE('',#30755,0.25);
#11964=CIRCLE('',#30756,0.25);
#11965=CIRCLE('',#30757,0.25);
#11966=CIRCLE('',#30758,0.25);
#11967=CIRCLE('',#30759,0.25);
#11968=CIRCLE('',#30760,0.25);
#11969=CIRCLE('',#30761,0.25);
#11970=CIRCLE('',#30762,0.25);
#11971=CIRCLE('',#30763,0.25);
#11972=CIRCLE('',#30764,0.25);
#11973=CIRCLE('',#30765,0.25);
#11974=CIRCLE('',#30766,0.25);
#11975=CIRCLE('',#30767,0.25);
#11976=CIRCLE('',#30768,0.25);
#11977=CIRCLE('',#30769,0.25);
#11978=CIRCLE('',#30770,0.25);
#11979=CIRCLE('',#30771,0.25);
#11980=CIRCLE('',#30772,0.25);
#11981=CIRCLE('',#30773,0.25);
#11982=CIRCLE('',#30774,0.25);
#11983=CIRCLE('',#30775,0.25);
#11984=CIRCLE('',#30776,0.25);
#11985=CIRCLE('',#30777,0.25);
#11986=CIRCLE('',#30778,0.25);
#11987=CIRCLE('',#30779,43.18);
#11988=CIRCLE('',#30780,0.25);
#11989=CIRCLE('',#30781,0.25);
#11990=CIRCLE('',#30782,43.18);
#11991=CIRCLE('',#30783,0.25);
#11992=CIRCLE('',#30784,0.25);
#11993=CIRCLE('',#30785,43.18);
#11994=CIRCLE('',#30786,0.25);
#11995=CIRCLE('',#30787,43.18);
#11996=CIRCLE('',#30788,0.25);
#11997=CIRCLE('',#30789,0.25);
#11998=CIRCLE('',#30790,0.25);
#11999=CIRCLE('',#30791,0.25);
#12000=CIRCLE('',#30792,0.25);
#12001=CIRCLE('',#30793,0.25);
#12002=CIRCLE('',#30794,0.25);
#12003=CIRCLE('',#30795,0.25);
#12004=CIRCLE('',#30796,0.25);
#12005=CIRCLE('',#30797,0.25);
#12006=CIRCLE('',#30798,0.25);
#12007=CIRCLE('',#30799,0.25);
#12008=CIRCLE('',#30800,0.25);
#12009=CIRCLE('',#30801,0.25);
#12010=CIRCLE('',#30802,0.25);
#12011=CIRCLE('',#30803,0.25);
#12012=CIRCLE('',#30804,0.25);
#12013=CIRCLE('',#30805,0.25);
#12014=CIRCLE('',#30806,0.25);
#12015=CIRCLE('',#30807,0.25);
#12016=CIRCLE('',#30808,0.25);
#12017=CIRCLE('',#30809,0.25);
#12018=CIRCLE('',#30810,0.25);
#12019=CIRCLE('',#30811,0.25);
#12020=CIRCLE('',#30812,0.25);
#12021=CIRCLE('',#30813,0.25);
#12022=CIRCLE('',#30814,0.25);
#12023=CIRCLE('',#30815,0.25);
#12024=CIRCLE('',#30816,0.25);
#12025=CIRCLE('',#30817,0.25);
#12026=CIRCLE('',#30818,0.25);
#12027=CIRCLE('',#30819,0.25);
#12028=CIRCLE('',#30820,0.25);
#12029=CIRCLE('',#30821,0.25);
#12030=CIRCLE('',#30822,0.25);
#12031=CIRCLE('',#30823,0.25);
#12032=CIRCLE('',#30824,0.25);
#12033=CIRCLE('',#30825,0.25);
#12034=CIRCLE('',#30826,0.25);
#12035=CIRCLE('',#30827,0.25);
#12036=CIRCLE('',#30828,0.25);
#12037=CIRCLE('',#30829,0.25);
#12038=CIRCLE('',#30830,0.25);
#12039=CIRCLE('',#30831,0.25);
#12040=CIRCLE('',#30832,0.25);
#12041=CIRCLE('',#30833,0.25);
#12042=CIRCLE('',#30834,0.25);
#12043=CIRCLE('',#30835,0.25);
#12044=CIRCLE('',#30836,0.25);
#12045=CIRCLE('',#30837,0.25);
#12046=CIRCLE('',#30838,0.25);
#12047=CIRCLE('',#30839,0.25);
#12048=CIRCLE('',#30840,0.25);
#12049=CIRCLE('',#30841,0.25);
#12050=CIRCLE('',#30842,0.25);
#12051=CIRCLE('',#30843,0.25);
#12052=CIRCLE('',#30844,43.18);
#12053=CIRCLE('',#30845,0.25);
#12054=CIRCLE('',#30846,0.25);
#12055=CIRCLE('',#30847,0.25);
#12056=CIRCLE('',#30848,0.25);
#12057=CIRCLE('',#30849,0.25);
#12058=CIRCLE('',#30850,0.25);
#12059=CIRCLE('',#30851,0.25);
#12060=CIRCLE('',#30852,0.25);
#12061=CIRCLE('',#30853,0.25);
#12062=CIRCLE('',#30854,0.25);
#12063=CIRCLE('',#30855,0.25);
#12064=CIRCLE('',#30856,0.25);
#12065=CIRCLE('',#30857,0.25);
#12066=CIRCLE('',#30858,0.25);
#12067=CIRCLE('',#30859,0.25);
#12068=CIRCLE('',#30860,0.25);
#12069=CIRCLE('',#30861,0.25);
#12070=CIRCLE('',#30862,0.25);
#12071=CIRCLE('',#30863,0.25);
#12072=CIRCLE('',#30864,0.25);
#12073=CIRCLE('',#30865,0.25);
#12074=CIRCLE('',#30866,0.25);
#12075=CIRCLE('',#30867,0.25);
#12076=CIRCLE('',#30868,0.25);
#12077=CIRCLE('',#30869,0.25);
#12078=CIRCLE('',#30870,0.25);
#12079=CIRCLE('',#30871,43.18);
#12080=CIRCLE('',#30872,43.18);
#12081=CIRCLE('',#30873,0.25);
#12082=CIRCLE('',#30874,0.25);
#12083=CIRCLE('',#30875,43.18);
#12084=CIRCLE('',#30876,0.25);
#12085=CIRCLE('',#30877,43.18);
#12086=CIRCLE('',#30878,0.25);
#12087=CIRCLE('',#30879,0.25);
#12088=CIRCLE('',#30880,0.25);
#12089=CIRCLE('',#30881,0.25);
#12090=CIRCLE('',#30882,0.25);
#12091=CIRCLE('',#30883,0.25);
#12092=CIRCLE('',#30884,0.25);
#12093=CIRCLE('',#30885,0.25);
#12094=CIRCLE('',#30886,0.25);
#12095=CIRCLE('',#30887,0.25);
#12096=CIRCLE('',#30888,0.25);
#12097=CIRCLE('',#30889,0.25);
#12098=CIRCLE('',#30890,0.25);
#12099=CIRCLE('',#30891,0.25);
#12100=CIRCLE('',#30892,0.25);
#12101=CIRCLE('',#30893,0.25);
#12102=CIRCLE('',#30894,0.25);
#12103=CIRCLE('',#30895,0.25);
#12104=CIRCLE('',#30896,0.25);
#12105=CIRCLE('',#30897,0.25);
#12106=CIRCLE('',#30898,0.25);
#12107=CIRCLE('',#30899,0.25);
#12108=CIRCLE('',#30900,0.25);
#12109=CIRCLE('',#30901,0.25);
#12110=CIRCLE('',#30902,0.25);
#12111=CIRCLE('',#30903,0.25);
#12112=CIRCLE('',#30904,0.25);
#12113=CIRCLE('',#30905,0.25);
#12114=CIRCLE('',#30906,0.25);
#12115=CIRCLE('',#30907,0.25);
#12116=CIRCLE('',#30908,0.25);
#12117=CIRCLE('',#30909,0.25);
#12118=CIRCLE('',#30910,0.25);
#12119=CIRCLE('',#30911,0.25);
#12120=CIRCLE('',#30912,0.249999999999999);
#12121=CIRCLE('',#30913,0.25);
#12122=CIRCLE('',#30914,0.25);
#12123=CIRCLE('',#30915,0.249999999999999);
#12124=CIRCLE('',#30916,0.25);
#12125=CIRCLE('',#30917,0.25);
#12126=CIRCLE('',#30918,0.25);
#12127=CIRCLE('',#30919,0.249999999999999);
#12128=CIRCLE('',#30920,0.25);
#12129=CIRCLE('',#30921,0.25);
#12130=CIRCLE('',#30922,0.25);
#12131=CIRCLE('',#30923,0.25);
#12132=CIRCLE('',#30924,0.25);
#12133=CIRCLE('',#30925,0.25);
#12134=CIRCLE('',#30926,0.25);
#12135=CIRCLE('',#30927,0.25);
#12136=CIRCLE('',#30928,0.25);
#12137=CIRCLE('',#30929,0.25);
#12138=CIRCLE('',#30930,0.25);
#12139=CIRCLE('',#30931,0.25);
#12140=CIRCLE('',#30932,43.18);
#12141=CIRCLE('',#30933,0.25);
#12142=CIRCLE('',#30934,0.25);
#12143=CIRCLE('',#30935,43.18);
#12144=CIRCLE('',#30936,0.25);
#12145=CIRCLE('',#30937,0.25);
#12146=CIRCLE('',#30938,43.18);
#12147=CIRCLE('',#30939,0.25);
#12148=CIRCLE('',#30940,43.18);
#12149=CIRCLE('',#30941,0.25);
#12150=CIRCLE('',#30942,0.25);
#12151=CIRCLE('',#30943,0.25);
#12152=CIRCLE('',#30944,0.25);
#12153=CIRCLE('',#30945,0.25);
#12154=CIRCLE('',#30946,0.25);
#12155=CIRCLE('',#30947,0.25);
#12156=CIRCLE('',#30948,0.25);
#12157=CIRCLE('',#30949,0.25);
#12158=CIRCLE('',#30950,0.25);
#12159=CIRCLE('',#30951,0.25);
#12160=CIRCLE('',#30952,0.25);
#12161=CIRCLE('',#30953,0.25);
#12162=CIRCLE('',#30954,0.25);
#12163=CIRCLE('',#30955,0.25);
#12164=CIRCLE('',#30956,0.25);
#12165=CIRCLE('',#30957,0.25);
#12166=CIRCLE('',#30958,0.25);
#12167=CIRCLE('',#30959,0.25);
#12168=CIRCLE('',#30960,0.25);
#12169=CIRCLE('',#30961,0.25);
#12170=CIRCLE('',#30962,0.25);
#12171=CIRCLE('',#30963,0.25);
#12172=CIRCLE('',#30964,0.25);
#12173=CIRCLE('',#30965,0.25);
#12174=CIRCLE('',#30966,0.25);
#12175=CIRCLE('',#30967,0.25);
#12176=CIRCLE('',#30968,0.25);
#12177=CIRCLE('',#30969,0.25);
#12178=CIRCLE('',#30970,0.25);
#12179=CIRCLE('',#30971,0.25);
#12180=CIRCLE('',#30972,0.25);
#12181=CIRCLE('',#30973,0.25);
#12182=CIRCLE('',#30974,0.25);
#12183=CIRCLE('',#30975,0.249999999999999);
#12184=CIRCLE('',#30976,0.249999999999999);
#12185=CIRCLE('',#30977,0.25);
#12186=CIRCLE('',#30978,0.25);
#12187=CIRCLE('',#30979,0.25);
#12188=CIRCLE('',#30980,0.249999999999999);
#12189=CIRCLE('',#30981,0.25);
#12190=CIRCLE('',#30982,0.25);
#12191=CIRCLE('',#30983,0.25);
#12192=CIRCLE('',#30984,0.25);
#12193=CIRCLE('',#30985,0.25);
#12194=CIRCLE('',#30986,0.25);
#12195=CIRCLE('',#30987,0.25);
#12196=CIRCLE('',#30988,0.25);
#12197=CIRCLE('',#30989,0.25);
#12198=CIRCLE('',#30990,0.25);
#12199=CIRCLE('',#30991,0.25);
#12200=CIRCLE('',#30992,0.25);
#12201=CIRCLE('',#30993,0.25);
#12202=CIRCLE('',#30994,0.25);
#12203=CIRCLE('',#30995,0.25);
#12204=CIRCLE('',#30996,0.25);
#12205=CIRCLE('',#30997,43.18);
#12206=CIRCLE('',#30998,0.25);
#12207=CIRCLE('',#30999,0.25);
#12208=CIRCLE('',#31000,0.25);
#12209=CIRCLE('',#31001,0.25);
#12210=CIRCLE('',#31002,0.25);
#12211=CIRCLE('',#31003,0.25);
#12212=CIRCLE('',#31004,0.25);
#12213=CIRCLE('',#31005,0.25);
#12214=CIRCLE('',#31006,0.25);
#12215=CIRCLE('',#31007,0.25);
#12216=CIRCLE('',#31008,0.25);
#12217=CIRCLE('',#31009,0.25);
#12218=CIRCLE('',#31010,0.25);
#12219=CIRCLE('',#31011,0.25);
#12220=CIRCLE('',#31012,0.25);
#12221=CIRCLE('',#31013,0.25);
#12222=CIRCLE('',#31014,0.25);
#12223=CIRCLE('',#31015,0.25);
#12224=CIRCLE('',#31016,0.25);
#12225=CIRCLE('',#31017,0.25);
#12226=CIRCLE('',#31018,43.18);
#12227=CIRCLE('',#31020,0.25);
#12228=CIRCLE('',#31021,0.25);
#12229=CIRCLE('',#31022,0.25);
#12230=CIRCLE('',#31025,43.18);
#12231=CIRCLE('',#31027,0.25);
#12232=CIRCLE('',#31028,0.25);
#12233=CIRCLE('',#31029,0.25);
#12234=CIRCLE('',#31030,0.25);
#12235=CIRCLE('',#31031,0.25);
#12236=CIRCLE('',#31032,0.25);
#12237=CIRCLE('',#31033,0.25);
#12238=CIRCLE('',#31034,0.25);
#12239=CIRCLE('',#31035,0.25);
#12240=CIRCLE('',#31036,0.25);
#12241=CIRCLE('',#31037,0.25);
#12242=CIRCLE('',#31038,0.25);
#12243=CIRCLE('',#31039,0.25);
#12244=CIRCLE('',#31040,0.25);
#12245=CIRCLE('',#31041,0.25);
#12246=CIRCLE('',#31042,0.25);
#12247=CIRCLE('',#31043,0.25);
#12248=CIRCLE('',#31044,0.25);
#12249=CIRCLE('',#31045,0.25);
#12250=CIRCLE('',#31046,0.25);
#12251=CIRCLE('',#31047,0.25);
#12252=CIRCLE('',#31048,0.25);
#12253=CIRCLE('',#31049,0.25);
#12254=CIRCLE('',#31050,0.25);
#12255=CIRCLE('',#31051,0.25);
#12256=CIRCLE('',#31052,0.25);
#12257=CIRCLE('',#31053,0.25);
#12258=CIRCLE('',#31054,0.25);
#12259=CIRCLE('',#31055,0.25);
#12260=CIRCLE('',#31056,0.25);
#12261=CIRCLE('',#31057,0.25);
#12262=CIRCLE('',#31058,0.25);
#12263=CIRCLE('',#31059,0.25);
#12264=CIRCLE('',#31060,0.25);
#12265=CIRCLE('',#31061,0.25);
#12266=CIRCLE('',#31062,0.25);
#12267=CIRCLE('',#31063,0.25);
#12268=CIRCLE('',#31064,0.25);
#12269=CIRCLE('',#31065,0.25);
#12270=CIRCLE('',#31066,0.25);
#12271=CIRCLE('',#31067,0.25);
#12272=CIRCLE('',#31068,0.25);
#12273=CIRCLE('',#31069,0.25);
#12274=VERTEX_POINT('',#40878);
#12275=VERTEX_POINT('',#40880);
#12276=VERTEX_POINT('',#40884);
#12277=VERTEX_POINT('',#40886);
#12278=VERTEX_POINT('',#40890);
#12279=VERTEX_POINT('',#40894);
#12280=VERTEX_POINT('',#40898);
#12281=VERTEX_POINT('',#40900);
#12282=VERTEX_POINT('',#40904);
#12283=VERTEX_POINT('',#40906);
#12284=VERTEX_POINT('',#40910);
#12285=VERTEX_POINT('',#40914);
#12286=VERTEX_POINT('',#40915);
#12287=VERTEX_POINT('',#40917);
#12288=VERTEX_POINT('',#40919);
#12289=VERTEX_POINT('',#40921);
#12290=VERTEX_POINT('',#40923);
#12291=VERTEX_POINT('',#40925);
#12292=VERTEX_POINT('',#40927);
#12293=VERTEX_POINT('',#40929);
#12294=VERTEX_POINT('',#40931);
#12295=VERTEX_POINT('',#40934);
#12296=VERTEX_POINT('',#40935);
#12297=VERTEX_POINT('',#40937);
#12298=VERTEX_POINT('',#40939);
#12299=VERTEX_POINT('',#40941);
#12300=VERTEX_POINT('',#40943);
#12301=VERTEX_POINT('',#40945);
#12302=VERTEX_POINT('',#40947);
#12303=VERTEX_POINT('',#40949);
#12304=VERTEX_POINT('',#40951);
#12305=VERTEX_POINT('',#40954);
#12306=VERTEX_POINT('',#40955);
#12307=VERTEX_POINT('',#40957);
#12308=VERTEX_POINT('',#40959);
#12309=VERTEX_POINT('',#40961);
#12310=VERTEX_POINT('',#40963);
#12311=VERTEX_POINT('',#40965);
#12312=VERTEX_POINT('',#40967);
#12313=VERTEX_POINT('',#40970);
#12314=VERTEX_POINT('',#40971);
#12315=VERTEX_POINT('',#40973);
#12316=VERTEX_POINT('',#40975);
#12317=VERTEX_POINT('',#40977);
#12318=VERTEX_POINT('',#40979);
#12319=VERTEX_POINT('',#40981);
#12320=VERTEX_POINT('',#40983);
#12321=VERTEX_POINT('',#40986);
#12322=VERTEX_POINT('',#40987);
#12323=VERTEX_POINT('',#40989);
#12324=VERTEX_POINT('',#40991);
#12325=VERTEX_POINT('',#40993);
#12326=VERTEX_POINT('',#40995);
#12327=VERTEX_POINT('',#40997);
#12328=VERTEX_POINT('',#40999);
#12329=VERTEX_POINT('',#41002);
#12330=VERTEX_POINT('',#41003);
#12331=VERTEX_POINT('',#41005);
#12332=VERTEX_POINT('',#41007);
#12333=VERTEX_POINT('',#41009);
#12334=VERTEX_POINT('',#41011);
#12335=VERTEX_POINT('',#41013);
#12336=VERTEX_POINT('',#41015);
#12337=VERTEX_POINT('',#41018);
#12338=VERTEX_POINT('',#41019);
#12339=VERTEX_POINT('',#41021);
#12340=VERTEX_POINT('',#41023);
#12341=VERTEX_POINT('',#41025);
#12342=VERTEX_POINT('',#41027);
#12343=VERTEX_POINT('',#41029);
#12344=VERTEX_POINT('',#41031);
#12345=VERTEX_POINT('',#41034);
#12346=VERTEX_POINT('',#41035);
#12347=VERTEX_POINT('',#41037);
#12348=VERTEX_POINT('',#41039);
#12349=VERTEX_POINT('',#41041);
#12350=VERTEX_POINT('',#41043);
#12351=VERTEX_POINT('',#41045);
#12352=VERTEX_POINT('',#41047);
#12353=VERTEX_POINT('',#41050);
#12354=VERTEX_POINT('',#41051);
#12355=VERTEX_POINT('',#41053);
#12356=VERTEX_POINT('',#41055);
#12357=VERTEX_POINT('',#41057);
#12358=VERTEX_POINT('',#41059);
#12359=VERTEX_POINT('',#41061);
#12360=VERTEX_POINT('',#41063);
#12361=VERTEX_POINT('',#41066);
#12362=VERTEX_POINT('',#41067);
#12363=VERTEX_POINT('',#41069);
#12364=VERTEX_POINT('',#41071);
#12365=VERTEX_POINT('',#41073);
#12366=VERTEX_POINT('',#41075);
#12367=VERTEX_POINT('',#41077);
#12368=VERTEX_POINT('',#41079);
#12369=VERTEX_POINT('',#41082);
#12370=VERTEX_POINT('',#41083);
#12371=VERTEX_POINT('',#41085);
#12372=VERTEX_POINT('',#41087);
#12373=VERTEX_POINT('',#41089);
#12374=VERTEX_POINT('',#41091);
#12375=VERTEX_POINT('',#41093);
#12376=VERTEX_POINT('',#41095);
#12377=VERTEX_POINT('',#41098);
#12378=VERTEX_POINT('',#41099);
#12379=VERTEX_POINT('',#41101);
#12380=VERTEX_POINT('',#41103);
#12381=VERTEX_POINT('',#41105);
#12382=VERTEX_POINT('',#41107);
#12383=VERTEX_POINT('',#41109);
#12384=VERTEX_POINT('',#41111);
#12385=VERTEX_POINT('',#41114);
#12386=VERTEX_POINT('',#41115);
#12387=VERTEX_POINT('',#41117);
#12388=VERTEX_POINT('',#41119);
#12389=VERTEX_POINT('',#41121);
#12390=VERTEX_POINT('',#41123);
#12391=VERTEX_POINT('',#41125);
#12392=VERTEX_POINT('',#41127);
#12393=VERTEX_POINT('',#41130);
#12394=VERTEX_POINT('',#41131);
#12395=VERTEX_POINT('',#41133);
#12396=VERTEX_POINT('',#41135);
#12397=VERTEX_POINT('',#41137);
#12398=VERTEX_POINT('',#41139);
#12399=VERTEX_POINT('',#41141);
#12400=VERTEX_POINT('',#41143);
#12401=VERTEX_POINT('',#41146);
#12402=VERTEX_POINT('',#41147);
#12403=VERTEX_POINT('',#41149);
#12404=VERTEX_POINT('',#41151);
#12405=VERTEX_POINT('',#41153);
#12406=VERTEX_POINT('',#41155);
#12407=VERTEX_POINT('',#41157);
#12408=VERTEX_POINT('',#41159);
#12409=VERTEX_POINT('',#41162);
#12410=VERTEX_POINT('',#41163);
#12411=VERTEX_POINT('',#41165);
#12412=VERTEX_POINT('',#41167);
#12413=VERTEX_POINT('',#41169);
#12414=VERTEX_POINT('',#41177);
#12415=VERTEX_POINT('',#41179);
#12416=VERTEX_POINT('',#41187);
#12417=VERTEX_POINT('',#41190);
#12418=VERTEX_POINT('',#41191);
#12419=VERTEX_POINT('',#41193);
#12420=VERTEX_POINT('',#41195);
#12421=VERTEX_POINT('',#41197);
#12422=VERTEX_POINT('',#41199);
#12423=VERTEX_POINT('',#41201);
#12424=VERTEX_POINT('',#41203);
#12425=VERTEX_POINT('',#41206);
#12426=VERTEX_POINT('',#41207);
#12427=VERTEX_POINT('',#41209);
#12428=VERTEX_POINT('',#41220);
#12429=VERTEX_POINT('',#41222);
#12430=VERTEX_POINT('',#41224);
#12431=VERTEX_POINT('',#41226);
#12432=VERTEX_POINT('',#41228);
#12433=VERTEX_POINT('',#41243);
#12434=VERTEX_POINT('',#41244);
#12435=VERTEX_POINT('',#41246);
#12436=VERTEX_POINT('',#41254);
#12437=VERTEX_POINT('',#41256);
#12438=VERTEX_POINT('',#41258);
#12439=VERTEX_POINT('',#41260);
#12440=VERTEX_POINT('',#41262);
#12441=VERTEX_POINT('',#41271);
#12442=VERTEX_POINT('',#41272);
#12443=VERTEX_POINT('',#41274);
#12444=VERTEX_POINT('',#41282);
#12445=VERTEX_POINT('',#41284);
#12446=VERTEX_POINT('',#41286);
#12447=VERTEX_POINT('',#41288);
#12448=VERTEX_POINT('',#41290);
#12449=VERTEX_POINT('',#41299);
#12450=VERTEX_POINT('',#41300);
#12451=VERTEX_POINT('',#41302);
#12452=VERTEX_POINT('',#41304);
#12453=VERTEX_POINT('',#41306);
#12454=VERTEX_POINT('',#41308);
#12455=VERTEX_POINT('',#41310);
#12456=VERTEX_POINT('',#41312);
#12457=VERTEX_POINT('',#41315);
#12458=VERTEX_POINT('',#41316);
#12459=VERTEX_POINT('',#41318);
#12460=VERTEX_POINT('',#41320);
#12461=VERTEX_POINT('',#41322);
#12462=VERTEX_POINT('',#41324);
#12463=VERTEX_POINT('',#41326);
#12464=VERTEX_POINT('',#41328);
#12465=VERTEX_POINT('',#41331);
#12466=VERTEX_POINT('',#41332);
#12467=VERTEX_POINT('',#41334);
#12468=VERTEX_POINT('',#41336);
#12469=VERTEX_POINT('',#41338);
#12470=VERTEX_POINT('',#41340);
#12471=VERTEX_POINT('',#41342);
#12472=VERTEX_POINT('',#41344);
#12473=VERTEX_POINT('',#41347);
#12474=VERTEX_POINT('',#41348);
#12475=VERTEX_POINT('',#41350);
#12476=VERTEX_POINT('',#41352);
#12477=VERTEX_POINT('',#41354);
#12478=VERTEX_POINT('',#41356);
#12479=VERTEX_POINT('',#41358);
#12480=VERTEX_POINT('',#41360);
#12481=VERTEX_POINT('',#41363);
#12482=VERTEX_POINT('',#41364);
#12483=VERTEX_POINT('',#41366);
#12484=VERTEX_POINT('',#41368);
#12485=VERTEX_POINT('',#41370);
#12486=VERTEX_POINT('',#41372);
#12487=VERTEX_POINT('',#41374);
#12488=VERTEX_POINT('',#41376);
#12489=VERTEX_POINT('',#41379);
#12490=VERTEX_POINT('',#41380);
#12491=VERTEX_POINT('',#41382);
#12492=VERTEX_POINT('',#41384);
#12493=VERTEX_POINT('',#41386);
#12494=VERTEX_POINT('',#41388);
#12495=VERTEX_POINT('',#41390);
#12496=VERTEX_POINT('',#41392);
#12497=VERTEX_POINT('',#41395);
#12498=VERTEX_POINT('',#41396);
#12499=VERTEX_POINT('',#41398);
#12500=VERTEX_POINT('',#41400);
#12501=VERTEX_POINT('',#41402);
#12502=VERTEX_POINT('',#41404);
#12503=VERTEX_POINT('',#41406);
#12504=VERTEX_POINT('',#41408);
#12505=VERTEX_POINT('',#41411);
#12506=VERTEX_POINT('',#41412);
#12507=VERTEX_POINT('',#41414);
#12508=VERTEX_POINT('',#41416);
#12509=VERTEX_POINT('',#41418);
#12510=VERTEX_POINT('',#41420);
#12511=VERTEX_POINT('',#41422);
#12512=VERTEX_POINT('',#41424);
#12513=VERTEX_POINT('',#41427);
#12514=VERTEX_POINT('',#41428);
#12515=VERTEX_POINT('',#41430);
#12516=VERTEX_POINT('',#41432);
#12517=VERTEX_POINT('',#41434);
#12518=VERTEX_POINT('',#41436);
#12519=VERTEX_POINT('',#41438);
#12520=VERTEX_POINT('',#41440);
#12521=VERTEX_POINT('',#41443);
#12522=VERTEX_POINT('',#41444);
#12523=VERTEX_POINT('',#41446);
#12524=VERTEX_POINT('',#41448);
#12525=VERTEX_POINT('',#41450);
#12526=VERTEX_POINT('',#41452);
#12527=VERTEX_POINT('',#41454);
#12528=VERTEX_POINT('',#41456);
#12529=VERTEX_POINT('',#41459);
#12530=VERTEX_POINT('',#41460);
#12531=VERTEX_POINT('',#41462);
#12532=VERTEX_POINT('',#41464);
#12533=VERTEX_POINT('',#41466);
#12534=VERTEX_POINT('',#41468);
#12535=VERTEX_POINT('',#41470);
#12536=VERTEX_POINT('',#41472);
#12537=VERTEX_POINT('',#41475);
#12538=VERTEX_POINT('',#41476);
#12539=VERTEX_POINT('',#41478);
#12540=VERTEX_POINT('',#41480);
#12541=VERTEX_POINT('',#41482);
#12542=VERTEX_POINT('',#41484);
#12543=VERTEX_POINT('',#41486);
#12544=VERTEX_POINT('',#41488);
#12545=VERTEX_POINT('',#41491);
#12546=VERTEX_POINT('',#41492);
#12547=VERTEX_POINT('',#41494);
#12548=VERTEX_POINT('',#41496);
#12549=VERTEX_POINT('',#41498);
#12550=VERTEX_POINT('',#41500);
#12551=VERTEX_POINT('',#41502);
#12552=VERTEX_POINT('',#41504);
#12553=VERTEX_POINT('',#41507);
#12554=VERTEX_POINT('',#41508);
#12555=VERTEX_POINT('',#41510);
#12556=VERTEX_POINT('',#41512);
#12557=VERTEX_POINT('',#41514);
#12558=VERTEX_POINT('',#41516);
#12559=VERTEX_POINT('',#41518);
#12560=VERTEX_POINT('',#41520);
#12561=VERTEX_POINT('',#41523);
#12562=VERTEX_POINT('',#41524);
#12563=VERTEX_POINT('',#41526);
#12564=VERTEX_POINT('',#41540);
#12565=VERTEX_POINT('',#41542);
#12566=VERTEX_POINT('',#41544);
#12567=VERTEX_POINT('',#41546);
#12568=VERTEX_POINT('',#41548);
#12569=VERTEX_POINT('',#41560);
#12570=VERTEX_POINT('',#41561);
#12571=VERTEX_POINT('',#41563);
#12572=VERTEX_POINT('',#41571);
#12573=VERTEX_POINT('',#41573);
#12574=VERTEX_POINT('',#41575);
#12575=VERTEX_POINT('',#41577);
#12576=VERTEX_POINT('',#41579);
#12577=VERTEX_POINT('',#41588);
#12578=VERTEX_POINT('',#41589);
#12579=VERTEX_POINT('',#41591);
#12580=VERTEX_POINT('',#41599);
#12581=VERTEX_POINT('',#41601);
#12582=VERTEX_POINT('',#41603);
#12583=VERTEX_POINT('',#41605);
#12584=VERTEX_POINT('',#41607);
#12585=VERTEX_POINT('',#41616);
#12586=VERTEX_POINT('',#41617);
#12587=VERTEX_POINT('',#41619);
#12588=VERTEX_POINT('',#41621);
#12589=VERTEX_POINT('',#41623);
#12590=VERTEX_POINT('',#41625);
#12591=VERTEX_POINT('',#41627);
#12592=VERTEX_POINT('',#41629);
#12593=VERTEX_POINT('',#41632);
#12594=VERTEX_POINT('',#41633);
#12595=VERTEX_POINT('',#41635);
#12596=VERTEX_POINT('',#41637);
#12597=VERTEX_POINT('',#41639);
#12598=VERTEX_POINT('',#41641);
#12599=VERTEX_POINT('',#41643);
#12600=VERTEX_POINT('',#41645);
#12601=VERTEX_POINT('',#41648);
#12602=VERTEX_POINT('',#41649);
#12603=VERTEX_POINT('',#41651);
#12604=VERTEX_POINT('',#41653);
#12605=VERTEX_POINT('',#41655);
#12606=VERTEX_POINT('',#41657);
#12607=VERTEX_POINT('',#41659);
#12608=VERTEX_POINT('',#41661);
#12609=VERTEX_POINT('',#41664);
#12610=VERTEX_POINT('',#41665);
#12611=VERTEX_POINT('',#41667);
#12612=VERTEX_POINT('',#41669);
#12613=VERTEX_POINT('',#41671);
#12614=VERTEX_POINT('',#41673);
#12615=VERTEX_POINT('',#41675);
#12616=VERTEX_POINT('',#41677);
#12617=VERTEX_POINT('',#41680);
#12618=VERTEX_POINT('',#41681);
#12619=VERTEX_POINT('',#41683);
#12620=VERTEX_POINT('',#41685);
#12621=VERTEX_POINT('',#41687);
#12622=VERTEX_POINT('',#41689);
#12623=VERTEX_POINT('',#41691);
#12624=VERTEX_POINT('',#41693);
#12625=VERTEX_POINT('',#41696);
#12626=VERTEX_POINT('',#41697);
#12627=VERTEX_POINT('',#41699);
#12628=VERTEX_POINT('',#41701);
#12629=VERTEX_POINT('',#41703);
#12630=VERTEX_POINT('',#41705);
#12631=VERTEX_POINT('',#41707);
#12632=VERTEX_POINT('',#41709);
#12633=VERTEX_POINT('',#41712);
#12634=VERTEX_POINT('',#41713);
#12635=VERTEX_POINT('',#41715);
#12636=VERTEX_POINT('',#41717);
#12637=VERTEX_POINT('',#41719);
#12638=VERTEX_POINT('',#41721);
#12639=VERTEX_POINT('',#41723);
#12640=VERTEX_POINT('',#41725);
#12641=VERTEX_POINT('',#41728);
#12642=VERTEX_POINT('',#41729);
#12643=VERTEX_POINT('',#41731);
#12644=VERTEX_POINT('',#41733);
#12645=VERTEX_POINT('',#41735);
#12646=VERTEX_POINT('',#41737);
#12647=VERTEX_POINT('',#41739);
#12648=VERTEX_POINT('',#41741);
#12649=VERTEX_POINT('',#41744);
#12650=VERTEX_POINT('',#41745);
#12651=VERTEX_POINT('',#41747);
#12652=VERTEX_POINT('',#41749);
#12653=VERTEX_POINT('',#41751);
#12654=VERTEX_POINT('',#41753);
#12655=VERTEX_POINT('',#41755);
#12656=VERTEX_POINT('',#41757);
#12657=VERTEX_POINT('',#41760);
#12658=VERTEX_POINT('',#41761);
#12659=VERTEX_POINT('',#41763);
#12660=VERTEX_POINT('',#41765);
#12661=VERTEX_POINT('',#41767);
#12662=VERTEX_POINT('',#41769);
#12663=VERTEX_POINT('',#41771);
#12664=VERTEX_POINT('',#41773);
#12665=VERTEX_POINT('',#41776);
#12666=VERTEX_POINT('',#41777);
#12667=VERTEX_POINT('',#41779);
#12668=VERTEX_POINT('',#41781);
#12669=VERTEX_POINT('',#41783);
#12670=VERTEX_POINT('',#41785);
#12671=VERTEX_POINT('',#41787);
#12672=VERTEX_POINT('',#41789);
#12673=VERTEX_POINT('',#41792);
#12674=VERTEX_POINT('',#41793);
#12675=VERTEX_POINT('',#41795);
#12676=VERTEX_POINT('',#41797);
#12677=VERTEX_POINT('',#41799);
#12678=VERTEX_POINT('',#41801);
#12679=VERTEX_POINT('',#41803);
#12680=VERTEX_POINT('',#41805);
#12681=VERTEX_POINT('',#41808);
#12682=VERTEX_POINT('',#41809);
#12683=VERTEX_POINT('',#41811);
#12684=VERTEX_POINT('',#41813);
#12685=VERTEX_POINT('',#41815);
#12686=VERTEX_POINT('',#41817);
#12687=VERTEX_POINT('',#41819);
#12688=VERTEX_POINT('',#41821);
#12689=VERTEX_POINT('',#41824);
#12690=VERTEX_POINT('',#41825);
#12691=VERTEX_POINT('',#41827);
#12692=VERTEX_POINT('',#41829);
#12693=VERTEX_POINT('',#41831);
#12694=VERTEX_POINT('',#41833);
#12695=VERTEX_POINT('',#41835);
#12696=VERTEX_POINT('',#41837);
#12697=VERTEX_POINT('',#41839);
#12698=VERTEX_POINT('',#41841);
#12699=VERTEX_POINT('',#41844);
#12700=VERTEX_POINT('',#41845);
#12701=VERTEX_POINT('',#41847);
#12702=VERTEX_POINT('',#41849);
#12703=VERTEX_POINT('',#41851);
#12704=VERTEX_POINT('',#41853);
#12705=VERTEX_POINT('',#41855);
#12706=VERTEX_POINT('',#41857);
#12707=VERTEX_POINT('',#41860);
#12708=VERTEX_POINT('',#41861);
#12709=VERTEX_POINT('',#41863);
#12710=VERTEX_POINT('',#41865);
#12711=VERTEX_POINT('',#41867);
#12712=VERTEX_POINT('',#41869);
#12713=VERTEX_POINT('',#41871);
#12714=VERTEX_POINT('',#41873);
#12715=VERTEX_POINT('',#41876);
#12716=VERTEX_POINT('',#41877);
#12717=VERTEX_POINT('',#41879);
#12718=VERTEX_POINT('',#41881);
#12719=VERTEX_POINT('',#41883);
#12720=VERTEX_POINT('',#41885);
#12721=VERTEX_POINT('',#41887);
#12722=VERTEX_POINT('',#41889);
#12723=VERTEX_POINT('',#41892);
#12724=VERTEX_POINT('',#41893);
#12725=VERTEX_POINT('',#41895);
#12726=VERTEX_POINT('',#41897);
#12727=VERTEX_POINT('',#41899);
#12728=VERTEX_POINT('',#41901);
#12729=VERTEX_POINT('',#41903);
#12730=VERTEX_POINT('',#41905);
#12731=VERTEX_POINT('',#41908);
#12732=VERTEX_POINT('',#41909);
#12733=VERTEX_POINT('',#41911);
#12734=VERTEX_POINT('',#41913);
#12735=VERTEX_POINT('',#41915);
#12736=VERTEX_POINT('',#41917);
#12737=VERTEX_POINT('',#41919);
#12738=VERTEX_POINT('',#41921);
#12739=VERTEX_POINT('',#41924);
#12740=VERTEX_POINT('',#41925);
#12741=VERTEX_POINT('',#41927);
#12742=VERTEX_POINT('',#41929);
#12743=VERTEX_POINT('',#41931);
#12744=VERTEX_POINT('',#41933);
#12745=VERTEX_POINT('',#41935);
#12746=VERTEX_POINT('',#41937);
#12747=VERTEX_POINT('',#41940);
#12748=VERTEX_POINT('',#41941);
#12749=VERTEX_POINT('',#41943);
#12750=VERTEX_POINT('',#41945);
#12751=VERTEX_POINT('',#41947);
#12752=VERTEX_POINT('',#41949);
#12753=VERTEX_POINT('',#41951);
#12754=VERTEX_POINT('',#41953);
#12755=VERTEX_POINT('',#41956);
#12756=VERTEX_POINT('',#41957);
#12757=VERTEX_POINT('',#41959);
#12758=VERTEX_POINT('',#41961);
#12759=VERTEX_POINT('',#41963);
#12760=VERTEX_POINT('',#41965);
#12761=VERTEX_POINT('',#41967);
#12762=VERTEX_POINT('',#41969);
#12763=VERTEX_POINT('',#41972);
#12764=VERTEX_POINT('',#41973);
#12765=VERTEX_POINT('',#41975);
#12766=VERTEX_POINT('',#41977);
#12767=VERTEX_POINT('',#41979);
#12768=VERTEX_POINT('',#41987);
#12769=VERTEX_POINT('',#41989);
#12770=VERTEX_POINT('',#41997);
#12771=VERTEX_POINT('',#42000);
#12772=VERTEX_POINT('',#42001);
#12773=VERTEX_POINT('',#42003);
#12774=VERTEX_POINT('',#42005);
#12775=VERTEX_POINT('',#42007);
#12776=VERTEX_POINT('',#42009);
#12777=VERTEX_POINT('',#42011);
#12778=VERTEX_POINT('',#42013);
#12779=VERTEX_POINT('',#42016);
#12780=VERTEX_POINT('',#42017);
#12781=VERTEX_POINT('',#42019);
#12782=VERTEX_POINT('',#42030);
#12783=VERTEX_POINT('',#42032);
#12784=VERTEX_POINT('',#42034);
#12785=VERTEX_POINT('',#42036);
#12786=VERTEX_POINT('',#42038);
#12787=VERTEX_POINT('',#42053);
#12788=VERTEX_POINT('',#42054);
#12789=VERTEX_POINT('',#42056);
#12790=VERTEX_POINT('',#42064);
#12791=VERTEX_POINT('',#42066);
#12792=VERTEX_POINT('',#42068);
#12793=VERTEX_POINT('',#42070);
#12794=VERTEX_POINT('',#42072);
#12795=VERTEX_POINT('',#42081);
#12796=VERTEX_POINT('',#42082);
#12797=VERTEX_POINT('',#42084);
#12798=VERTEX_POINT('',#42092);
#12799=VERTEX_POINT('',#42094);
#12800=VERTEX_POINT('',#42096);
#12801=VERTEX_POINT('',#42098);
#12802=VERTEX_POINT('',#42100);
#12803=VERTEX_POINT('',#42109);
#12804=VERTEX_POINT('',#42110);
#12805=VERTEX_POINT('',#42112);
#12806=VERTEX_POINT('',#42114);
#12807=VERTEX_POINT('',#42116);
#12808=VERTEX_POINT('',#42118);
#12809=VERTEX_POINT('',#42120);
#12810=VERTEX_POINT('',#42122);
#12811=VERTEX_POINT('',#42125);
#12812=VERTEX_POINT('',#42126);
#12813=VERTEX_POINT('',#42128);
#12814=VERTEX_POINT('',#42130);
#12815=VERTEX_POINT('',#42132);
#12816=VERTEX_POINT('',#42134);
#12817=VERTEX_POINT('',#42136);
#12818=VERTEX_POINT('',#42138);
#12819=VERTEX_POINT('',#42141);
#12820=VERTEX_POINT('',#42142);
#12821=VERTEX_POINT('',#42144);
#12822=VERTEX_POINT('',#42146);
#12823=VERTEX_POINT('',#42148);
#12824=VERTEX_POINT('',#42150);
#12825=VERTEX_POINT('',#42152);
#12826=VERTEX_POINT('',#42154);
#12827=VERTEX_POINT('',#42157);
#12828=VERTEX_POINT('',#42158);
#12829=VERTEX_POINT('',#42160);
#12830=VERTEX_POINT('',#42162);
#12831=VERTEX_POINT('',#42164);
#12832=VERTEX_POINT('',#42166);
#12833=VERTEX_POINT('',#42168);
#12834=VERTEX_POINT('',#42170);
#12835=VERTEX_POINT('',#42173);
#12836=VERTEX_POINT('',#42174);
#12837=VERTEX_POINT('',#42176);
#12838=VERTEX_POINT('',#42178);
#12839=VERTEX_POINT('',#42180);
#12840=VERTEX_POINT('',#42182);
#12841=VERTEX_POINT('',#42184);
#12842=VERTEX_POINT('',#42186);
#12843=VERTEX_POINT('',#42189);
#12844=VERTEX_POINT('',#42190);
#12845=VERTEX_POINT('',#42192);
#12846=VERTEX_POINT('',#42194);
#12847=VERTEX_POINT('',#42196);
#12848=VERTEX_POINT('',#42198);
#12849=VERTEX_POINT('',#42200);
#12850=VERTEX_POINT('',#42202);
#12851=VERTEX_POINT('',#42205);
#12852=VERTEX_POINT('',#42206);
#12853=VERTEX_POINT('',#42208);
#12854=VERTEX_POINT('',#42210);
#12855=VERTEX_POINT('',#42212);
#12856=VERTEX_POINT('',#42214);
#12857=VERTEX_POINT('',#42216);
#12858=VERTEX_POINT('',#42218);
#12859=VERTEX_POINT('',#42221);
#12860=VERTEX_POINT('',#42222);
#12861=VERTEX_POINT('',#42224);
#12862=VERTEX_POINT('',#42226);
#12863=VERTEX_POINT('',#42228);
#12864=VERTEX_POINT('',#42230);
#12865=VERTEX_POINT('',#42232);
#12866=VERTEX_POINT('',#42234);
#12867=VERTEX_POINT('',#42237);
#12868=VERTEX_POINT('',#42238);
#12869=VERTEX_POINT('',#42240);
#12870=VERTEX_POINT('',#42242);
#12871=VERTEX_POINT('',#42244);
#12872=VERTEX_POINT('',#42246);
#12873=VERTEX_POINT('',#42248);
#12874=VERTEX_POINT('',#42250);
#12875=VERTEX_POINT('',#42253);
#12876=VERTEX_POINT('',#42254);
#12877=VERTEX_POINT('',#42256);
#12878=VERTEX_POINT('',#42258);
#12879=VERTEX_POINT('',#42260);
#12880=VERTEX_POINT('',#42262);
#12881=VERTEX_POINT('',#42264);
#12882=VERTEX_POINT('',#42266);
#12883=VERTEX_POINT('',#42269);
#12884=VERTEX_POINT('',#42270);
#12885=VERTEX_POINT('',#42272);
#12886=VERTEX_POINT('',#42274);
#12887=VERTEX_POINT('',#42276);
#12888=VERTEX_POINT('',#42278);
#12889=VERTEX_POINT('',#42280);
#12890=VERTEX_POINT('',#42282);
#12891=VERTEX_POINT('',#42285);
#12892=VERTEX_POINT('',#42286);
#12893=VERTEX_POINT('',#42288);
#12894=VERTEX_POINT('',#42290);
#12895=VERTEX_POINT('',#42292);
#12896=VERTEX_POINT('',#42294);
#12897=VERTEX_POINT('',#42296);
#12898=VERTEX_POINT('',#42298);
#12899=VERTEX_POINT('',#42301);
#12900=VERTEX_POINT('',#42302);
#12901=VERTEX_POINT('',#42304);
#12902=VERTEX_POINT('',#42306);
#12903=VERTEX_POINT('',#42308);
#12904=VERTEX_POINT('',#42310);
#12905=VERTEX_POINT('',#42312);
#12906=VERTEX_POINT('',#42314);
#12907=VERTEX_POINT('',#42317);
#12908=VERTEX_POINT('',#42318);
#12909=VERTEX_POINT('',#42320);
#12910=VERTEX_POINT('',#42322);
#12911=VERTEX_POINT('',#42324);
#12912=VERTEX_POINT('',#42326);
#12913=VERTEX_POINT('',#42328);
#12914=VERTEX_POINT('',#42330);
#12915=VERTEX_POINT('',#42333);
#12916=VERTEX_POINT('',#42334);
#12917=VERTEX_POINT('',#42336);
#12918=VERTEX_POINT('',#42350);
#12919=VERTEX_POINT('',#42352);
#12920=VERTEX_POINT('',#42354);
#12921=VERTEX_POINT('',#42356);
#12922=VERTEX_POINT('',#42358);
#12923=VERTEX_POINT('',#42370);
#12924=VERTEX_POINT('',#42371);
#12925=VERTEX_POINT('',#42373);
#12926=VERTEX_POINT('',#42381);
#12927=VERTEX_POINT('',#42383);
#12928=VERTEX_POINT('',#42385);
#12929=VERTEX_POINT('',#42387);
#12930=VERTEX_POINT('',#42389);
#12931=VERTEX_POINT('',#42398);
#12932=VERTEX_POINT('',#42399);
#12933=VERTEX_POINT('',#42401);
#12934=VERTEX_POINT('',#42409);
#12935=VERTEX_POINT('',#42411);
#12936=VERTEX_POINT('',#42413);
#12937=VERTEX_POINT('',#42415);
#12938=VERTEX_POINT('',#42417);
#12939=VERTEX_POINT('',#42426);
#12940=VERTEX_POINT('',#42427);
#12941=VERTEX_POINT('',#42429);
#12942=VERTEX_POINT('',#42431);
#12943=VERTEX_POINT('',#42433);
#12944=VERTEX_POINT('',#42435);
#12945=VERTEX_POINT('',#42437);
#12946=VERTEX_POINT('',#42439);
#12947=VERTEX_POINT('',#42442);
#12948=VERTEX_POINT('',#42443);
#12949=VERTEX_POINT('',#42445);
#12950=VERTEX_POINT('',#42447);
#12951=VERTEX_POINT('',#42449);
#12952=VERTEX_POINT('',#42451);
#12953=VERTEX_POINT('',#42453);
#12954=VERTEX_POINT('',#42455);
#12955=VERTEX_POINT('',#42458);
#12956=VERTEX_POINT('',#42459);
#12957=VERTEX_POINT('',#42461);
#12958=VERTEX_POINT('',#42463);
#12959=VERTEX_POINT('',#42465);
#12960=VERTEX_POINT('',#42467);
#12961=VERTEX_POINT('',#42469);
#12962=VERTEX_POINT('',#42471);
#12963=VERTEX_POINT('',#42474);
#12964=VERTEX_POINT('',#42475);
#12965=VERTEX_POINT('',#42477);
#12966=VERTEX_POINT('',#42479);
#12967=VERTEX_POINT('',#42481);
#12968=VERTEX_POINT('',#42483);
#12969=VERTEX_POINT('',#42485);
#12970=VERTEX_POINT('',#42487);
#12971=VERTEX_POINT('',#42490);
#12972=VERTEX_POINT('',#42491);
#12973=VERTEX_POINT('',#42493);
#12974=VERTEX_POINT('',#42495);
#12975=VERTEX_POINT('',#42497);
#12976=VERTEX_POINT('',#42499);
#12977=VERTEX_POINT('',#42501);
#12978=VERTEX_POINT('',#42503);
#12979=VERTEX_POINT('',#42506);
#12980=VERTEX_POINT('',#42507);
#12981=VERTEX_POINT('',#42509);
#12982=VERTEX_POINT('',#42511);
#12983=VERTEX_POINT('',#42513);
#12984=VERTEX_POINT('',#42515);
#12985=VERTEX_POINT('',#42517);
#12986=VERTEX_POINT('',#42519);
#12987=VERTEX_POINT('',#42522);
#12988=VERTEX_POINT('',#42523);
#12989=VERTEX_POINT('',#42525);
#12990=VERTEX_POINT('',#42527);
#12991=VERTEX_POINT('',#42529);
#12992=VERTEX_POINT('',#42531);
#12993=VERTEX_POINT('',#42533);
#12994=VERTEX_POINT('',#42535);
#12995=VERTEX_POINT('',#42538);
#12996=VERTEX_POINT('',#42539);
#12997=VERTEX_POINT('',#42541);
#12998=VERTEX_POINT('',#42543);
#12999=VERTEX_POINT('',#42545);
#13000=VERTEX_POINT('',#42547);
#13001=VERTEX_POINT('',#42549);
#13002=VERTEX_POINT('',#42551);
#13003=VERTEX_POINT('',#42554);
#13004=VERTEX_POINT('',#42555);
#13005=VERTEX_POINT('',#42557);
#13006=VERTEX_POINT('',#42559);
#13007=VERTEX_POINT('',#42561);
#13008=VERTEX_POINT('',#42563);
#13009=VERTEX_POINT('',#42565);
#13010=VERTEX_POINT('',#42567);
#13011=VERTEX_POINT('',#42570);
#13012=VERTEX_POINT('',#42571);
#13013=VERTEX_POINT('',#42573);
#13014=VERTEX_POINT('',#42575);
#13015=VERTEX_POINT('',#42577);
#13016=VERTEX_POINT('',#42579);
#13017=VERTEX_POINT('',#42581);
#13018=VERTEX_POINT('',#42583);
#13019=VERTEX_POINT('',#42586);
#13020=VERTEX_POINT('',#42587);
#13021=VERTEX_POINT('',#42589);
#13022=VERTEX_POINT('',#42591);
#13023=VERTEX_POINT('',#42593);
#13024=VERTEX_POINT('',#42595);
#13025=VERTEX_POINT('',#42597);
#13026=VERTEX_POINT('',#42599);
#13027=VERTEX_POINT('',#42602);
#13028=VERTEX_POINT('',#42603);
#13029=VERTEX_POINT('',#42605);
#13030=VERTEX_POINT('',#42607);
#13031=VERTEX_POINT('',#42609);
#13032=VERTEX_POINT('',#42611);
#13033=VERTEX_POINT('',#42613);
#13034=VERTEX_POINT('',#42615);
#13035=VERTEX_POINT('',#42618);
#13036=VERTEX_POINT('',#42619);
#13037=VERTEX_POINT('',#42621);
#13038=VERTEX_POINT('',#42623);
#13039=VERTEX_POINT('',#42625);
#13040=VERTEX_POINT('',#42627);
#13041=VERTEX_POINT('',#42629);
#13042=VERTEX_POINT('',#42631);
#13043=VERTEX_POINT('',#42634);
#13044=VERTEX_POINT('',#42635);
#13045=VERTEX_POINT('',#42637);
#13046=VERTEX_POINT('',#42639);
#13047=VERTEX_POINT('',#42641);
#13048=VERTEX_POINT('',#42643);
#13049=VERTEX_POINT('',#42645);
#13050=VERTEX_POINT('',#42647);
#13051=VERTEX_POINT('',#42649);
#13052=VERTEX_POINT('',#42651);
#13053=VERTEX_POINT('',#42654);
#13054=VERTEX_POINT('',#42655);
#13055=VERTEX_POINT('',#42657);
#13056=VERTEX_POINT('',#42659);
#13057=VERTEX_POINT('',#42661);
#13058=VERTEX_POINT('',#42663);
#13059=VERTEX_POINT('',#42665);
#13060=VERTEX_POINT('',#42667);
#13061=VERTEX_POINT('',#42670);
#13062=VERTEX_POINT('',#42671);
#13063=VERTEX_POINT('',#42673);
#13064=VERTEX_POINT('',#42675);
#13065=VERTEX_POINT('',#42677);
#13066=VERTEX_POINT('',#42679);
#13067=VERTEX_POINT('',#42681);
#13068=VERTEX_POINT('',#42683);
#13069=VERTEX_POINT('',#42686);
#13070=VERTEX_POINT('',#42687);
#13071=VERTEX_POINT('',#42689);
#13072=VERTEX_POINT('',#42691);
#13073=VERTEX_POINT('',#42693);
#13074=VERTEX_POINT('',#42695);
#13075=VERTEX_POINT('',#42697);
#13076=VERTEX_POINT('',#42699);
#13077=VERTEX_POINT('',#42702);
#13078=VERTEX_POINT('',#42703);
#13079=VERTEX_POINT('',#42705);
#13080=VERTEX_POINT('',#42707);
#13081=VERTEX_POINT('',#42709);
#13082=VERTEX_POINT('',#42711);
#13083=VERTEX_POINT('',#42713);
#13084=VERTEX_POINT('',#42715);
#13085=VERTEX_POINT('',#42718);
#13086=VERTEX_POINT('',#42719);
#13087=VERTEX_POINT('',#42721);
#13088=VERTEX_POINT('',#42723);
#13089=VERTEX_POINT('',#42725);
#13090=VERTEX_POINT('',#42727);
#13091=VERTEX_POINT('',#42729);
#13092=VERTEX_POINT('',#42731);
#13093=VERTEX_POINT('',#42734);
#13094=VERTEX_POINT('',#42735);
#13095=VERTEX_POINT('',#42737);
#13096=VERTEX_POINT('',#42739);
#13097=VERTEX_POINT('',#42741);
#13098=VERTEX_POINT('',#42743);
#13099=VERTEX_POINT('',#42745);
#13100=VERTEX_POINT('',#42747);
#13101=VERTEX_POINT('',#42750);
#13102=VERTEX_POINT('',#42751);
#13103=VERTEX_POINT('',#42753);
#13104=VERTEX_POINT('',#42755);
#13105=VERTEX_POINT('',#42757);
#13106=VERTEX_POINT('',#42759);
#13107=VERTEX_POINT('',#42761);
#13108=VERTEX_POINT('',#42763);
#13109=VERTEX_POINT('',#42766);
#13110=VERTEX_POINT('',#42767);
#13111=VERTEX_POINT('',#42769);
#13112=VERTEX_POINT('',#42771);
#13113=VERTEX_POINT('',#42773);
#13114=VERTEX_POINT('',#42775);
#13115=VERTEX_POINT('',#42777);
#13116=VERTEX_POINT('',#42779);
#13117=VERTEX_POINT('',#42782);
#13118=VERTEX_POINT('',#42783);
#13119=VERTEX_POINT('',#42785);
#13120=VERTEX_POINT('',#42787);
#13121=VERTEX_POINT('',#42789);
#13122=VERTEX_POINT('',#42797);
#13123=VERTEX_POINT('',#42799);
#13124=VERTEX_POINT('',#42807);
#13125=VERTEX_POINT('',#42810);
#13126=VERTEX_POINT('',#42811);
#13127=VERTEX_POINT('',#42813);
#13128=VERTEX_POINT('',#42815);
#13129=VERTEX_POINT('',#42817);
#13130=VERTEX_POINT('',#42819);
#13131=VERTEX_POINT('',#42821);
#13132=VERTEX_POINT('',#42823);
#13133=VERTEX_POINT('',#42826);
#13134=VERTEX_POINT('',#42827);
#13135=VERTEX_POINT('',#42829);
#13136=VERTEX_POINT('',#42840);
#13137=VERTEX_POINT('',#42842);
#13138=VERTEX_POINT('',#42844);
#13139=VERTEX_POINT('',#42846);
#13140=VERTEX_POINT('',#42848);
#13141=VERTEX_POINT('',#42863);
#13142=VERTEX_POINT('',#42864);
#13143=VERTEX_POINT('',#42866);
#13144=VERTEX_POINT('',#42874);
#13145=VERTEX_POINT('',#42876);
#13146=VERTEX_POINT('',#42878);
#13147=VERTEX_POINT('',#42880);
#13148=VERTEX_POINT('',#42882);
#13149=VERTEX_POINT('',#42891);
#13150=VERTEX_POINT('',#42892);
#13151=VERTEX_POINT('',#42894);
#13152=VERTEX_POINT('',#42902);
#13153=VERTEX_POINT('',#42904);
#13154=VERTEX_POINT('',#42906);
#13155=VERTEX_POINT('',#42908);
#13156=VERTEX_POINT('',#42910);
#13157=VERTEX_POINT('',#42919);
#13158=VERTEX_POINT('',#42920);
#13159=VERTEX_POINT('',#42922);
#13160=VERTEX_POINT('',#42924);
#13161=VERTEX_POINT('',#42926);
#13162=VERTEX_POINT('',#42928);
#13163=VERTEX_POINT('',#42930);
#13164=VERTEX_POINT('',#42932);
#13165=VERTEX_POINT('',#42935);
#13166=VERTEX_POINT('',#42936);
#13167=VERTEX_POINT('',#42938);
#13168=VERTEX_POINT('',#42940);
#13169=VERTEX_POINT('',#42942);
#13170=VERTEX_POINT('',#42944);
#13171=VERTEX_POINT('',#42946);
#13172=VERTEX_POINT('',#42948);
#13173=VERTEX_POINT('',#42951);
#13174=VERTEX_POINT('',#42952);
#13175=VERTEX_POINT('',#42954);
#13176=VERTEX_POINT('',#42956);
#13177=VERTEX_POINT('',#42958);
#13178=VERTEX_POINT('',#42960);
#13179=VERTEX_POINT('',#42962);
#13180=VERTEX_POINT('',#42964);
#13181=VERTEX_POINT('',#42967);
#13182=VERTEX_POINT('',#42968);
#13183=VERTEX_POINT('',#42970);
#13184=VERTEX_POINT('',#42972);
#13185=VERTEX_POINT('',#42974);
#13186=VERTEX_POINT('',#42976);
#13187=VERTEX_POINT('',#42978);
#13188=VERTEX_POINT('',#42980);
#13189=VERTEX_POINT('',#42983);
#13190=VERTEX_POINT('',#42984);
#13191=VERTEX_POINT('',#42986);
#13192=VERTEX_POINT('',#42988);
#13193=VERTEX_POINT('',#42990);
#13194=VERTEX_POINT('',#42992);
#13195=VERTEX_POINT('',#42994);
#13196=VERTEX_POINT('',#42996);
#13197=VERTEX_POINT('',#42999);
#13198=VERTEX_POINT('',#43000);
#13199=VERTEX_POINT('',#43002);
#13200=VERTEX_POINT('',#43004);
#13201=VERTEX_POINT('',#43006);
#13202=VERTEX_POINT('',#43008);
#13203=VERTEX_POINT('',#43010);
#13204=VERTEX_POINT('',#43012);
#13205=VERTEX_POINT('',#43015);
#13206=VERTEX_POINT('',#43016);
#13207=VERTEX_POINT('',#43018);
#13208=VERTEX_POINT('',#43020);
#13209=VERTEX_POINT('',#43022);
#13210=VERTEX_POINT('',#43024);
#13211=VERTEX_POINT('',#43026);
#13212=VERTEX_POINT('',#43028);
#13213=VERTEX_POINT('',#43031);
#13214=VERTEX_POINT('',#43032);
#13215=VERTEX_POINT('',#43034);
#13216=VERTEX_POINT('',#43036);
#13217=VERTEX_POINT('',#43038);
#13218=VERTEX_POINT('',#43040);
#13219=VERTEX_POINT('',#43042);
#13220=VERTEX_POINT('',#43044);
#13221=VERTEX_POINT('',#43047);
#13222=VERTEX_POINT('',#43048);
#13223=VERTEX_POINT('',#43050);
#13224=VERTEX_POINT('',#43052);
#13225=VERTEX_POINT('',#43054);
#13226=VERTEX_POINT('',#43056);
#13227=VERTEX_POINT('',#43058);
#13228=VERTEX_POINT('',#43060);
#13229=VERTEX_POINT('',#43063);
#13230=VERTEX_POINT('',#43064);
#13231=VERTEX_POINT('',#43066);
#13232=VERTEX_POINT('',#43068);
#13233=VERTEX_POINT('',#43070);
#13234=VERTEX_POINT('',#43072);
#13235=VERTEX_POINT('',#43074);
#13236=VERTEX_POINT('',#43076);
#13237=VERTEX_POINT('',#43079);
#13238=VERTEX_POINT('',#43080);
#13239=VERTEX_POINT('',#43082);
#13240=VERTEX_POINT('',#43084);
#13241=VERTEX_POINT('',#43086);
#13242=VERTEX_POINT('',#43088);
#13243=VERTEX_POINT('',#43090);
#13244=VERTEX_POINT('',#43092);
#13245=VERTEX_POINT('',#43095);
#13246=VERTEX_POINT('',#43096);
#13247=VERTEX_POINT('',#43098);
#13248=VERTEX_POINT('',#43100);
#13249=VERTEX_POINT('',#43102);
#13250=VERTEX_POINT('',#43104);
#13251=VERTEX_POINT('',#43106);
#13252=VERTEX_POINT('',#43108);
#13253=VERTEX_POINT('',#43111);
#13254=VERTEX_POINT('',#43112);
#13255=VERTEX_POINT('',#43114);
#13256=VERTEX_POINT('',#43116);
#13257=VERTEX_POINT('',#43118);
#13258=VERTEX_POINT('',#43120);
#13259=VERTEX_POINT('',#43122);
#13260=VERTEX_POINT('',#43124);
#13261=VERTEX_POINT('',#43127);
#13262=VERTEX_POINT('',#43128);
#13263=VERTEX_POINT('',#43130);
#13264=VERTEX_POINT('',#43132);
#13265=VERTEX_POINT('',#43134);
#13266=VERTEX_POINT('',#43136);
#13267=VERTEX_POINT('',#43138);
#13268=VERTEX_POINT('',#43140);
#13269=VERTEX_POINT('',#43143);
#13270=VERTEX_POINT('',#43144);
#13271=VERTEX_POINT('',#43146);
#13272=VERTEX_POINT('',#43160);
#13273=VERTEX_POINT('',#43162);
#13274=VERTEX_POINT('',#43164);
#13275=VERTEX_POINT('',#43166);
#13276=VERTEX_POINT('',#43168);
#13277=VERTEX_POINT('',#43180);
#13278=VERTEX_POINT('',#43181);
#13279=VERTEX_POINT('',#43183);
#13280=VERTEX_POINT('',#43191);
#13281=VERTEX_POINT('',#43193);
#13282=VERTEX_POINT('',#43195);
#13283=VERTEX_POINT('',#43197);
#13284=VERTEX_POINT('',#43199);
#13285=VERTEX_POINT('',#43208);
#13286=VERTEX_POINT('',#43209);
#13287=VERTEX_POINT('',#43211);
#13288=VERTEX_POINT('',#43219);
#13289=VERTEX_POINT('',#43221);
#13290=VERTEX_POINT('',#43223);
#13291=VERTEX_POINT('',#43225);
#13292=VERTEX_POINT('',#43227);
#13293=VERTEX_POINT('',#43236);
#13294=VERTEX_POINT('',#43237);
#13295=VERTEX_POINT('',#43239);
#13296=VERTEX_POINT('',#43241);
#13297=VERTEX_POINT('',#43243);
#13298=VERTEX_POINT('',#43245);
#13299=VERTEX_POINT('',#43247);
#13300=VERTEX_POINT('',#43249);
#13301=VERTEX_POINT('',#43252);
#13302=VERTEX_POINT('',#43253);
#13303=VERTEX_POINT('',#43255);
#13304=VERTEX_POINT('',#43257);
#13305=VERTEX_POINT('',#43259);
#13306=VERTEX_POINT('',#43261);
#13307=VERTEX_POINT('',#43263);
#13308=VERTEX_POINT('',#43265);
#13309=VERTEX_POINT('',#43268);
#13310=VERTEX_POINT('',#43269);
#13311=VERTEX_POINT('',#43271);
#13312=VERTEX_POINT('',#43273);
#13313=VERTEX_POINT('',#43275);
#13314=VERTEX_POINT('',#43277);
#13315=VERTEX_POINT('',#43279);
#13316=VERTEX_POINT('',#43281);
#13317=VERTEX_POINT('',#43284);
#13318=VERTEX_POINT('',#43285);
#13319=VERTEX_POINT('',#43287);
#13320=VERTEX_POINT('',#43289);
#13321=VERTEX_POINT('',#43291);
#13322=VERTEX_POINT('',#43293);
#13323=VERTEX_POINT('',#43295);
#13324=VERTEX_POINT('',#43297);
#13325=VERTEX_POINT('',#43300);
#13326=VERTEX_POINT('',#43301);
#13327=VERTEX_POINT('',#43303);
#13328=VERTEX_POINT('',#43305);
#13329=VERTEX_POINT('',#43307);
#13330=VERTEX_POINT('',#43309);
#13331=VERTEX_POINT('',#43311);
#13332=VERTEX_POINT('',#43313);
#13333=VERTEX_POINT('',#43316);
#13334=VERTEX_POINT('',#43317);
#13335=VERTEX_POINT('',#43319);
#13336=VERTEX_POINT('',#43321);
#13337=VERTEX_POINT('',#43323);
#13338=VERTEX_POINT('',#43325);
#13339=VERTEX_POINT('',#43327);
#13340=VERTEX_POINT('',#43329);
#13341=VERTEX_POINT('',#43332);
#13342=VERTEX_POINT('',#43333);
#13343=VERTEX_POINT('',#43335);
#13344=VERTEX_POINT('',#43337);
#13345=VERTEX_POINT('',#43339);
#13346=VERTEX_POINT('',#43341);
#13347=VERTEX_POINT('',#43343);
#13348=VERTEX_POINT('',#43345);
#13349=VERTEX_POINT('',#43348);
#13350=VERTEX_POINT('',#43349);
#13351=VERTEX_POINT('',#43351);
#13352=VERTEX_POINT('',#43353);
#13353=VERTEX_POINT('',#43355);
#13354=VERTEX_POINT('',#43357);
#13355=VERTEX_POINT('',#43359);
#13356=VERTEX_POINT('',#43361);
#13357=VERTEX_POINT('',#43364);
#13358=VERTEX_POINT('',#43365);
#13359=VERTEX_POINT('',#43367);
#13360=VERTEX_POINT('',#43369);
#13361=VERTEX_POINT('',#43371);
#13362=VERTEX_POINT('',#43373);
#13363=VERTEX_POINT('',#43375);
#13364=VERTEX_POINT('',#43377);
#13365=VERTEX_POINT('',#43380);
#13366=VERTEX_POINT('',#43381);
#13367=VERTEX_POINT('',#43383);
#13368=VERTEX_POINT('',#43385);
#13369=VERTEX_POINT('',#43387);
#13370=VERTEX_POINT('',#43389);
#13371=VERTEX_POINT('',#43391);
#13372=VERTEX_POINT('',#43393);
#13373=VERTEX_POINT('',#43396);
#13374=VERTEX_POINT('',#43397);
#13375=VERTEX_POINT('',#43399);
#13376=VERTEX_POINT('',#43401);
#13377=VERTEX_POINT('',#43403);
#13378=VERTEX_POINT('',#43405);
#13379=VERTEX_POINT('',#43407);
#13380=VERTEX_POINT('',#43409);
#13381=VERTEX_POINT('',#43412);
#13382=VERTEX_POINT('',#43413);
#13383=VERTEX_POINT('',#43415);
#13384=VERTEX_POINT('',#43417);
#13385=VERTEX_POINT('',#43419);
#13386=VERTEX_POINT('',#43421);
#13387=VERTEX_POINT('',#43423);
#13388=VERTEX_POINT('',#43425);
#13389=VERTEX_POINT('',#43428);
#13390=VERTEX_POINT('',#43429);
#13391=VERTEX_POINT('',#43431);
#13392=VERTEX_POINT('',#43433);
#13393=VERTEX_POINT('',#43435);
#13394=VERTEX_POINT('',#43437);
#13395=VERTEX_POINT('',#43439);
#13396=VERTEX_POINT('',#43441);
#13397=VERTEX_POINT('',#43444);
#13398=VERTEX_POINT('',#43445);
#13399=VERTEX_POINT('',#43447);
#13400=VERTEX_POINT('',#43449);
#13401=VERTEX_POINT('',#43451);
#13402=VERTEX_POINT('',#43453);
#13403=VERTEX_POINT('',#43455);
#13404=VERTEX_POINT('',#43457);
#13405=VERTEX_POINT('',#43460);
#13406=VERTEX_POINT('',#43461);
#13407=VERTEX_POINT('',#43463);
#13408=VERTEX_POINT('',#43465);
#13409=VERTEX_POINT('',#43467);
#13410=VERTEX_POINT('',#43469);
#13411=VERTEX_POINT('',#43471);
#13412=VERTEX_POINT('',#43473);
#13413=VERTEX_POINT('',#43476);
#13414=VERTEX_POINT('',#43477);
#13415=VERTEX_POINT('',#43479);
#13416=VERTEX_POINT('',#43481);
#13417=VERTEX_POINT('',#43483);
#13418=VERTEX_POINT('',#43485);
#13419=VERTEX_POINT('',#43487);
#13420=VERTEX_POINT('',#43489);
#13421=VERTEX_POINT('',#43492);
#13422=VERTEX_POINT('',#43493);
#13423=VERTEX_POINT('',#43495);
#13424=VERTEX_POINT('',#43497);
#13425=VERTEX_POINT('',#43499);
#13426=VERTEX_POINT('',#43501);
#13427=VERTEX_POINT('',#43503);
#13428=VERTEX_POINT('',#43505);
#13429=VERTEX_POINT('',#43508);
#13430=VERTEX_POINT('',#43509);
#13431=VERTEX_POINT('',#43511);
#13432=VERTEX_POINT('',#43513);
#13433=VERTEX_POINT('',#43515);
#13434=VERTEX_POINT('',#43517);
#13435=VERTEX_POINT('',#43519);
#13436=VERTEX_POINT('',#43521);
#13437=VERTEX_POINT('',#43524);
#13438=VERTEX_POINT('',#43525);
#13439=VERTEX_POINT('',#43527);
#13440=VERTEX_POINT('',#43529);
#13441=VERTEX_POINT('',#43531);
#13442=VERTEX_POINT('',#43539);
#13443=VERTEX_POINT('',#43541);
#13444=VERTEX_POINT('',#43549);
#13445=VERTEX_POINT('',#43552);
#13446=VERTEX_POINT('',#43553);
#13447=VERTEX_POINT('',#43555);
#13448=VERTEX_POINT('',#43557);
#13449=VERTEX_POINT('',#43559);
#13450=VERTEX_POINT('',#43561);
#13451=VERTEX_POINT('',#43563);
#13452=VERTEX_POINT('',#43565);
#13453=VERTEX_POINT('',#43568);
#13454=VERTEX_POINT('',#43569);
#13455=VERTEX_POINT('',#43571);
#13456=VERTEX_POINT('',#43582);
#13457=VERTEX_POINT('',#43584);
#13458=VERTEX_POINT('',#43586);
#13459=VERTEX_POINT('',#43588);
#13460=VERTEX_POINT('',#43590);
#13461=VERTEX_POINT('',#43605);
#13462=VERTEX_POINT('',#43606);
#13463=VERTEX_POINT('',#43608);
#13464=VERTEX_POINT('',#43616);
#13465=VERTEX_POINT('',#43618);
#13466=VERTEX_POINT('',#43620);
#13467=VERTEX_POINT('',#43622);
#13468=VERTEX_POINT('',#43624);
#13469=VERTEX_POINT('',#43633);
#13470=VERTEX_POINT('',#43634);
#13471=VERTEX_POINT('',#43636);
#13472=VERTEX_POINT('',#43644);
#13473=VERTEX_POINT('',#43646);
#13474=VERTEX_POINT('',#43648);
#13475=VERTEX_POINT('',#43650);
#13476=VERTEX_POINT('',#43652);
#13477=VERTEX_POINT('',#43661);
#13478=VERTEX_POINT('',#43662);
#13479=VERTEX_POINT('',#43664);
#13480=VERTEX_POINT('',#43666);
#13481=VERTEX_POINT('',#43668);
#13482=VERTEX_POINT('',#43670);
#13483=VERTEX_POINT('',#43672);
#13484=VERTEX_POINT('',#43674);
#13485=VERTEX_POINT('',#43677);
#13486=VERTEX_POINT('',#43678);
#13487=VERTEX_POINT('',#43680);
#13488=VERTEX_POINT('',#43682);
#13489=VERTEX_POINT('',#43684);
#13490=VERTEX_POINT('',#43686);
#13491=VERTEX_POINT('',#43688);
#13492=VERTEX_POINT('',#43690);
#13493=VERTEX_POINT('',#43693);
#13494=VERTEX_POINT('',#43694);
#13495=VERTEX_POINT('',#43696);
#13496=VERTEX_POINT('',#43698);
#13497=VERTEX_POINT('',#43700);
#13498=VERTEX_POINT('',#43702);
#13499=VERTEX_POINT('',#43704);
#13500=VERTEX_POINT('',#43706);
#13501=VERTEX_POINT('',#43709);
#13502=VERTEX_POINT('',#43710);
#13503=VERTEX_POINT('',#43712);
#13504=VERTEX_POINT('',#43714);
#13505=VERTEX_POINT('',#43716);
#13506=VERTEX_POINT('',#43718);
#13507=VERTEX_POINT('',#43720);
#13508=VERTEX_POINT('',#43722);
#13509=VERTEX_POINT('',#43725);
#13510=VERTEX_POINT('',#43726);
#13511=VERTEX_POINT('',#43728);
#13512=VERTEX_POINT('',#43730);
#13513=VERTEX_POINT('',#43732);
#13514=VERTEX_POINT('',#43734);
#13515=VERTEX_POINT('',#43736);
#13516=VERTEX_POINT('',#43738);
#13517=VERTEX_POINT('',#43741);
#13518=VERTEX_POINT('',#43742);
#13519=VERTEX_POINT('',#43744);
#13520=VERTEX_POINT('',#43746);
#13521=VERTEX_POINT('',#43748);
#13522=VERTEX_POINT('',#43750);
#13523=VERTEX_POINT('',#43752);
#13524=VERTEX_POINT('',#43754);
#13525=VERTEX_POINT('',#43757);
#13526=VERTEX_POINT('',#43758);
#13527=VERTEX_POINT('',#43760);
#13528=VERTEX_POINT('',#43762);
#13529=VERTEX_POINT('',#43764);
#13530=VERTEX_POINT('',#43766);
#13531=VERTEX_POINT('',#43768);
#13532=VERTEX_POINT('',#43770);
#13533=VERTEX_POINT('',#43773);
#13534=VERTEX_POINT('',#43774);
#13535=VERTEX_POINT('',#43776);
#13536=VERTEX_POINT('',#43778);
#13537=VERTEX_POINT('',#43780);
#13538=VERTEX_POINT('',#43782);
#13539=VERTEX_POINT('',#43784);
#13540=VERTEX_POINT('',#43786);
#13541=VERTEX_POINT('',#43789);
#13542=VERTEX_POINT('',#43790);
#13543=VERTEX_POINT('',#43792);
#13544=VERTEX_POINT('',#43794);
#13545=VERTEX_POINT('',#43796);
#13546=VERTEX_POINT('',#43798);
#13547=VERTEX_POINT('',#43800);
#13548=VERTEX_POINT('',#43802);
#13549=VERTEX_POINT('',#43805);
#13550=VERTEX_POINT('',#43806);
#13551=VERTEX_POINT('',#43808);
#13552=VERTEX_POINT('',#43810);
#13553=VERTEX_POINT('',#43812);
#13554=VERTEX_POINT('',#43814);
#13555=VERTEX_POINT('',#43816);
#13556=VERTEX_POINT('',#43818);
#13557=VERTEX_POINT('',#43821);
#13558=VERTEX_POINT('',#43822);
#13559=VERTEX_POINT('',#43824);
#13560=VERTEX_POINT('',#43826);
#13561=VERTEX_POINT('',#43828);
#13562=VERTEX_POINT('',#43830);
#13563=VERTEX_POINT('',#43832);
#13564=VERTEX_POINT('',#43834);
#13565=VERTEX_POINT('',#43837);
#13566=VERTEX_POINT('',#43838);
#13567=VERTEX_POINT('',#43840);
#13568=VERTEX_POINT('',#43842);
#13569=VERTEX_POINT('',#43844);
#13570=VERTEX_POINT('',#43846);
#13571=VERTEX_POINT('',#43848);
#13572=VERTEX_POINT('',#43850);
#13573=VERTEX_POINT('',#43853);
#13574=VERTEX_POINT('',#43854);
#13575=VERTEX_POINT('',#43856);
#13576=VERTEX_POINT('',#43858);
#13577=VERTEX_POINT('',#43860);
#13578=VERTEX_POINT('',#43862);
#13579=VERTEX_POINT('',#43864);
#13580=VERTEX_POINT('',#43866);
#13581=VERTEX_POINT('',#43869);
#13582=VERTEX_POINT('',#43870);
#13583=VERTEX_POINT('',#43872);
#13584=VERTEX_POINT('',#43886);
#13585=VERTEX_POINT('',#43888);
#13586=VERTEX_POINT('',#43890);
#13587=VERTEX_POINT('',#43892);
#13588=VERTEX_POINT('',#43894);
#13589=VERTEX_POINT('',#43906);
#13590=VERTEX_POINT('',#43907);
#13591=VERTEX_POINT('',#43909);
#13592=VERTEX_POINT('',#43917);
#13593=VERTEX_POINT('',#43919);
#13594=VERTEX_POINT('',#43921);
#13595=VERTEX_POINT('',#43923);
#13596=VERTEX_POINT('',#43925);
#13597=VERTEX_POINT('',#43934);
#13598=VERTEX_POINT('',#43935);
#13599=VERTEX_POINT('',#43937);
#13600=VERTEX_POINT('',#43945);
#13601=VERTEX_POINT('',#43947);
#13602=VERTEX_POINT('',#43949);
#13603=VERTEX_POINT('',#43951);
#13604=VERTEX_POINT('',#43953);
#13605=VERTEX_POINT('',#43962);
#13606=VERTEX_POINT('',#43963);
#13607=VERTEX_POINT('',#43965);
#13608=VERTEX_POINT('',#43967);
#13609=VERTEX_POINT('',#43969);
#13610=VERTEX_POINT('',#43971);
#13611=VERTEX_POINT('',#43973);
#13612=VERTEX_POINT('',#43975);
#13613=VERTEX_POINT('',#43978);
#13614=VERTEX_POINT('',#43979);
#13615=VERTEX_POINT('',#43981);
#13616=VERTEX_POINT('',#43983);
#13617=VERTEX_POINT('',#43985);
#13618=VERTEX_POINT('',#43987);
#13619=VERTEX_POINT('',#43989);
#13620=VERTEX_POINT('',#43991);
#13621=VERTEX_POINT('',#43994);
#13622=VERTEX_POINT('',#43995);
#13623=VERTEX_POINT('',#43997);
#13624=VERTEX_POINT('',#43999);
#13625=VERTEX_POINT('',#44001);
#13626=VERTEX_POINT('',#44003);
#13627=VERTEX_POINT('',#44005);
#13628=VERTEX_POINT('',#44007);
#13629=VERTEX_POINT('',#44010);
#13630=VERTEX_POINT('',#44011);
#13631=VERTEX_POINT('',#44013);
#13632=VERTEX_POINT('',#44015);
#13633=VERTEX_POINT('',#44017);
#13634=VERTEX_POINT('',#44019);
#13635=VERTEX_POINT('',#44021);
#13636=VERTEX_POINT('',#44023);
#13637=VERTEX_POINT('',#44026);
#13638=VERTEX_POINT('',#44027);
#13639=VERTEX_POINT('',#44029);
#13640=VERTEX_POINT('',#44031);
#13641=VERTEX_POINT('',#44033);
#13642=VERTEX_POINT('',#44035);
#13643=VERTEX_POINT('',#44037);
#13644=VERTEX_POINT('',#44039);
#13645=VERTEX_POINT('',#44042);
#13646=VERTEX_POINT('',#44043);
#13647=VERTEX_POINT('',#44045);
#13648=VERTEX_POINT('',#44047);
#13649=VERTEX_POINT('',#44049);
#13650=VERTEX_POINT('',#44051);
#13651=VERTEX_POINT('',#44053);
#13652=VERTEX_POINT('',#44055);
#13653=VERTEX_POINT('',#44058);
#13654=VERTEX_POINT('',#44059);
#13655=VERTEX_POINT('',#44061);
#13656=VERTEX_POINT('',#44063);
#13657=VERTEX_POINT('',#44065);
#13658=VERTEX_POINT('',#44067);
#13659=VERTEX_POINT('',#44069);
#13660=VERTEX_POINT('',#44071);
#13661=VERTEX_POINT('',#44074);
#13662=VERTEX_POINT('',#44075);
#13663=VERTEX_POINT('',#44077);
#13664=VERTEX_POINT('',#44079);
#13665=VERTEX_POINT('',#44081);
#13666=VERTEX_POINT('',#44083);
#13667=VERTEX_POINT('',#44085);
#13668=VERTEX_POINT('',#44087);
#13669=VERTEX_POINT('',#44090);
#13670=VERTEX_POINT('',#44091);
#13671=VERTEX_POINT('',#44093);
#13672=VERTEX_POINT('',#44095);
#13673=VERTEX_POINT('',#44097);
#13674=VERTEX_POINT('',#44099);
#13675=VERTEX_POINT('',#44101);
#13676=VERTEX_POINT('',#44103);
#13677=VERTEX_POINT('',#44106);
#13678=VERTEX_POINT('',#44107);
#13679=VERTEX_POINT('',#44109);
#13680=VERTEX_POINT('',#44111);
#13681=VERTEX_POINT('',#44113);
#13682=VERTEX_POINT('',#44115);
#13683=VERTEX_POINT('',#44117);
#13684=VERTEX_POINT('',#44119);
#13685=VERTEX_POINT('',#44122);
#13686=VERTEX_POINT('',#44123);
#13687=VERTEX_POINT('',#44125);
#13688=VERTEX_POINT('',#44127);
#13689=VERTEX_POINT('',#44129);
#13690=VERTEX_POINT('',#44131);
#13691=VERTEX_POINT('',#44133);
#13692=VERTEX_POINT('',#44135);
#13693=VERTEX_POINT('',#44138);
#13694=VERTEX_POINT('',#44139);
#13695=VERTEX_POINT('',#44141);
#13696=VERTEX_POINT('',#44143);
#13697=VERTEX_POINT('',#44145);
#13698=VERTEX_POINT('',#44147);
#13699=VERTEX_POINT('',#44149);
#13700=VERTEX_POINT('',#44151);
#13701=VERTEX_POINT('',#44154);
#13702=VERTEX_POINT('',#44155);
#13703=VERTEX_POINT('',#44157);
#13704=VERTEX_POINT('',#44159);
#13705=VERTEX_POINT('',#44161);
#13706=VERTEX_POINT('',#44163);
#13707=VERTEX_POINT('',#44165);
#13708=VERTEX_POINT('',#44167);
#13709=VERTEX_POINT('',#44171);
#13710=VERTEX_POINT('',#44172);
#13711=VERTEX_POINT('',#44174);
#13712=VERTEX_POINT('',#44176);
#13713=VERTEX_POINT('',#44178);
#13714=VERTEX_POINT('',#44180);
#13715=VERTEX_POINT('',#44187);
#13716=VERTEX_POINT('',#44189);
#13717=VERTEX_POINT('',#44197);
#13718=VERTEX_POINT('',#44198);
#13719=VERTEX_POINT('',#44200);
#13720=VERTEX_POINT('',#44211);
#13721=VERTEX_POINT('',#44213);
#13722=VERTEX_POINT('',#44215);
#13723=VERTEX_POINT('',#44217);
#13724=VERTEX_POINT('',#44219);
#13725=VERTEX_POINT('',#44231);
#13726=VERTEX_POINT('',#44232);
#13727=VERTEX_POINT('',#44234);
#13728=VERTEX_POINT('',#44237);
#13729=VERTEX_POINT('',#44238);
#13730=VERTEX_POINT('',#44240);
#13731=VERTEX_POINT('',#44247);
#13732=VERTEX_POINT('',#44249);
#13733=VERTEX_POINT('',#44251);
#13734=VERTEX_POINT('',#44253);
#13735=VERTEX_POINT('',#44255);
#13736=VERTEX_POINT('',#44263);
#13737=VERTEX_POINT('',#44264);
#13738=VERTEX_POINT('',#44266);
#13739=VERTEX_POINT('',#44268);
#13740=VERTEX_POINT('',#44270);
#13741=VERTEX_POINT('',#44272);
#13742=VERTEX_POINT('',#44274);
#13743=VERTEX_POINT('',#44276);
#13744=VERTEX_POINT('',#44279);
#13745=VERTEX_POINT('',#44280);
#13746=VERTEX_POINT('',#44282);
#13747=VERTEX_POINT('',#44284);
#13748=VERTEX_POINT('',#44286);
#13749=VERTEX_POINT('',#44288);
#13750=VERTEX_POINT('',#44290);
#13751=VERTEX_POINT('',#44292);
#13752=VERTEX_POINT('',#44295);
#13753=VERTEX_POINT('',#44296);
#13754=VERTEX_POINT('',#44298);
#13755=VERTEX_POINT('',#44300);
#13756=VERTEX_POINT('',#44302);
#13757=VERTEX_POINT('',#44304);
#13758=VERTEX_POINT('',#44306);
#13759=VERTEX_POINT('',#44308);
#13760=VERTEX_POINT('',#44311);
#13761=VERTEX_POINT('',#44312);
#13762=VERTEX_POINT('',#44314);
#13763=VERTEX_POINT('',#44316);
#13764=VERTEX_POINT('',#44318);
#13765=VERTEX_POINT('',#44320);
#13766=VERTEX_POINT('',#44322);
#13767=VERTEX_POINT('',#44324);
#13768=VERTEX_POINT('',#44327);
#13769=VERTEX_POINT('',#44328);
#13770=VERTEX_POINT('',#44330);
#13771=VERTEX_POINT('',#44332);
#13772=VERTEX_POINT('',#44334);
#13773=VERTEX_POINT('',#44336);
#13774=VERTEX_POINT('',#44338);
#13775=VERTEX_POINT('',#44340);
#13776=VERTEX_POINT('',#44343);
#13777=VERTEX_POINT('',#44344);
#13778=VERTEX_POINT('',#44346);
#13779=VERTEX_POINT('',#44348);
#13780=VERTEX_POINT('',#44350);
#13781=VERTEX_POINT('',#44352);
#13782=VERTEX_POINT('',#44354);
#13783=VERTEX_POINT('',#44356);
#13784=VERTEX_POINT('',#44359);
#13785=VERTEX_POINT('',#44360);
#13786=VERTEX_POINT('',#44362);
#13787=VERTEX_POINT('',#44364);
#13788=VERTEX_POINT('',#44366);
#13789=VERTEX_POINT('',#44368);
#13790=VERTEX_POINT('',#44370);
#13791=VERTEX_POINT('',#44372);
#13792=VERTEX_POINT('',#44375);
#13793=VERTEX_POINT('',#44376);
#13794=VERTEX_POINT('',#44378);
#13795=VERTEX_POINT('',#44380);
#13796=VERTEX_POINT('',#44382);
#13797=VERTEX_POINT('',#44384);
#13798=VERTEX_POINT('',#44386);
#13799=VERTEX_POINT('',#44388);
#13800=VERTEX_POINT('',#44391);
#13801=VERTEX_POINT('',#44392);
#13802=VERTEX_POINT('',#44394);
#13803=VERTEX_POINT('',#44396);
#13804=VERTEX_POINT('',#44398);
#13805=VERTEX_POINT('',#44400);
#13806=VERTEX_POINT('',#44402);
#13807=VERTEX_POINT('',#44404);
#13808=VERTEX_POINT('',#44407);
#13809=VERTEX_POINT('',#44408);
#13810=VERTEX_POINT('',#44410);
#13811=VERTEX_POINT('',#44412);
#13812=VERTEX_POINT('',#44414);
#13813=VERTEX_POINT('',#44416);
#13814=VERTEX_POINT('',#44418);
#13815=VERTEX_POINT('',#44420);
#13816=VERTEX_POINT('',#44423);
#13817=VERTEX_POINT('',#44424);
#13818=VERTEX_POINT('',#44426);
#13819=VERTEX_POINT('',#44428);
#13820=VERTEX_POINT('',#44430);
#13821=VERTEX_POINT('',#44432);
#13822=VERTEX_POINT('',#44434);
#13823=VERTEX_POINT('',#44436);
#13824=VERTEX_POINT('',#44439);
#13825=VERTEX_POINT('',#44440);
#13826=VERTEX_POINT('',#44442);
#13827=VERTEX_POINT('',#44444);
#13828=VERTEX_POINT('',#44446);
#13829=VERTEX_POINT('',#44448);
#13830=VERTEX_POINT('',#44450);
#13831=VERTEX_POINT('',#44452);
#13832=VERTEX_POINT('',#44455);
#13833=VERTEX_POINT('',#44456);
#13834=VERTEX_POINT('',#44458);
#13835=VERTEX_POINT('',#44460);
#13836=VERTEX_POINT('',#44462);
#13837=VERTEX_POINT('',#44464);
#13838=VERTEX_POINT('',#44466);
#13839=VERTEX_POINT('',#44468);
#13840=VERTEX_POINT('',#44471);
#13841=VERTEX_POINT('',#44472);
#13842=VERTEX_POINT('',#44474);
#13843=VERTEX_POINT('',#44481);
#13844=VERTEX_POINT('',#44483);
#13845=VERTEX_POINT('',#44490);
#13846=VERTEX_POINT('',#44492);
#13847=VERTEX_POINT('',#44494);
#13848=VERTEX_POINT('',#44497);
#13849=VERTEX_POINT('',#44498);
#13850=VERTEX_POINT('',#44500);
#13851=VERTEX_POINT('',#44511);
#13852=VERTEX_POINT('',#44513);
#13853=VERTEX_POINT('',#44515);
#13854=VERTEX_POINT('',#44517);
#13855=VERTEX_POINT('',#44519);
#13856=VERTEX_POINT('',#44531);
#13857=VERTEX_POINT('',#44532);
#13858=VERTEX_POINT('',#44534);
#13859=VERTEX_POINT('',#44537);
#13860=VERTEX_POINT('',#44538);
#13861=VERTEX_POINT('',#44540);
#13862=VERTEX_POINT('',#44547);
#13863=VERTEX_POINT('',#44549);
#13864=VERTEX_POINT('',#44551);
#13865=VERTEX_POINT('',#44553);
#13866=VERTEX_POINT('',#44555);
#13867=VERTEX_POINT('',#44563);
#13868=VERTEX_POINT('',#44564);
#13869=VERTEX_POINT('',#44566);
#13870=VERTEX_POINT('',#44568);
#13871=VERTEX_POINT('',#44570);
#13872=VERTEX_POINT('',#44572);
#13873=VERTEX_POINT('',#44574);
#13874=VERTEX_POINT('',#44576);
#13875=VERTEX_POINT('',#44579);
#13876=VERTEX_POINT('',#44580);
#13877=VERTEX_POINT('',#44582);
#13878=VERTEX_POINT('',#44584);
#13879=VERTEX_POINT('',#44586);
#13880=VERTEX_POINT('',#44588);
#13881=VERTEX_POINT('',#44590);
#13882=VERTEX_POINT('',#44592);
#13883=VERTEX_POINT('',#44595);
#13884=VERTEX_POINT('',#44596);
#13885=VERTEX_POINT('',#44598);
#13886=VERTEX_POINT('',#44600);
#13887=VERTEX_POINT('',#44602);
#13888=VERTEX_POINT('',#44604);
#13889=VERTEX_POINT('',#44606);
#13890=VERTEX_POINT('',#44608);
#13891=VERTEX_POINT('',#44611);
#13892=VERTEX_POINT('',#44612);
#13893=VERTEX_POINT('',#44614);
#13894=VERTEX_POINT('',#44616);
#13895=VERTEX_POINT('',#44618);
#13896=VERTEX_POINT('',#44620);
#13897=VERTEX_POINT('',#44622);
#13898=VERTEX_POINT('',#44624);
#13899=VERTEX_POINT('',#44627);
#13900=VERTEX_POINT('',#44628);
#13901=VERTEX_POINT('',#44630);
#13902=VERTEX_POINT('',#44632);
#13903=VERTEX_POINT('',#44634);
#13904=VERTEX_POINT('',#44636);
#13905=VERTEX_POINT('',#44638);
#13906=VERTEX_POINT('',#44640);
#13907=VERTEX_POINT('',#44643);
#13908=VERTEX_POINT('',#44644);
#13909=VERTEX_POINT('',#44646);
#13910=VERTEX_POINT('',#44648);
#13911=VERTEX_POINT('',#44650);
#13912=VERTEX_POINT('',#44652);
#13913=VERTEX_POINT('',#44654);
#13914=VERTEX_POINT('',#44656);
#13915=VERTEX_POINT('',#44659);
#13916=VERTEX_POINT('',#44660);
#13917=VERTEX_POINT('',#44662);
#13918=VERTEX_POINT('',#44664);
#13919=VERTEX_POINT('',#44666);
#13920=VERTEX_POINT('',#44668);
#13921=VERTEX_POINT('',#44670);
#13922=VERTEX_POINT('',#44672);
#13923=VERTEX_POINT('',#44675);
#13924=VERTEX_POINT('',#44676);
#13925=VERTEX_POINT('',#44678);
#13926=VERTEX_POINT('',#44680);
#13927=VERTEX_POINT('',#44682);
#13928=VERTEX_POINT('',#44684);
#13929=VERTEX_POINT('',#44686);
#13930=VERTEX_POINT('',#44688);
#13931=VERTEX_POINT('',#44691);
#13932=VERTEX_POINT('',#44692);
#13933=VERTEX_POINT('',#44694);
#13934=VERTEX_POINT('',#44696);
#13935=VERTEX_POINT('',#44698);
#13936=VERTEX_POINT('',#44700);
#13937=VERTEX_POINT('',#44702);
#13938=VERTEX_POINT('',#44704);
#13939=VERTEX_POINT('',#44707);
#13940=VERTEX_POINT('',#44708);
#13941=VERTEX_POINT('',#44710);
#13942=VERTEX_POINT('',#44712);
#13943=VERTEX_POINT('',#44714);
#13944=VERTEX_POINT('',#44716);
#13945=VERTEX_POINT('',#44718);
#13946=VERTEX_POINT('',#44720);
#13947=VERTEX_POINT('',#44723);
#13948=VERTEX_POINT('',#44724);
#13949=VERTEX_POINT('',#44726);
#13950=VERTEX_POINT('',#44728);
#13951=VERTEX_POINT('',#44730);
#13952=VERTEX_POINT('',#44732);
#13953=VERTEX_POINT('',#44734);
#13954=VERTEX_POINT('',#44736);
#13955=VERTEX_POINT('',#44739);
#13956=VERTEX_POINT('',#44740);
#13957=VERTEX_POINT('',#44742);
#13958=VERTEX_POINT('',#44744);
#13959=VERTEX_POINT('',#44746);
#13960=VERTEX_POINT('',#44748);
#13961=VERTEX_POINT('',#44750);
#13962=VERTEX_POINT('',#44752);
#13963=VERTEX_POINT('',#44755);
#13964=VERTEX_POINT('',#44756);
#13965=VERTEX_POINT('',#44758);
#13966=VERTEX_POINT('',#44760);
#13967=VERTEX_POINT('',#44762);
#13968=VERTEX_POINT('',#44764);
#13969=VERTEX_POINT('',#44766);
#13970=VERTEX_POINT('',#44768);
#13971=VERTEX_POINT('',#44771);
#13972=VERTEX_POINT('',#44772);
#13973=VERTEX_POINT('',#44774);
#13974=VERTEX_POINT('',#44776);
#13975=VERTEX_POINT('',#44778);
#13976=VERTEX_POINT('',#44780);
#13977=VERTEX_POINT('',#44782);
#13978=VERTEX_POINT('',#44789);
#13979=VERTEX_POINT('',#44797);
#13980=VERTEX_POINT('',#44798);
#13981=VERTEX_POINT('',#44800);
#13982=VERTEX_POINT('',#44802);
#13983=VERTEX_POINT('',#44804);
#13984=VERTEX_POINT('',#44806);
#13985=VERTEX_POINT('',#44808);
#13986=VERTEX_POINT('',#44810);
#13987=VERTEX_POINT('',#44813);
#13988=VERTEX_POINT('',#44814);
#13989=VERTEX_POINT('',#44816);
#13990=VERTEX_POINT('',#44818);
#13991=VERTEX_POINT('',#44820);
#13992=VERTEX_POINT('',#44822);
#13993=VERTEX_POINT('',#44824);
#13994=VERTEX_POINT('',#44826);
#13995=VERTEX_POINT('',#44829);
#13996=VERTEX_POINT('',#44830);
#13997=VERTEX_POINT('',#44832);
#13998=VERTEX_POINT('',#44834);
#13999=VERTEX_POINT('',#44836);
#14000=VERTEX_POINT('',#44838);
#14001=VERTEX_POINT('',#44840);
#14002=VERTEX_POINT('',#44842);
#14003=VERTEX_POINT('',#44845);
#14004=VERTEX_POINT('',#44846);
#14005=VERTEX_POINT('',#44848);
#14006=VERTEX_POINT('',#44850);
#14007=VERTEX_POINT('',#44852);
#14008=VERTEX_POINT('',#44854);
#14009=VERTEX_POINT('',#44856);
#14010=VERTEX_POINT('',#44858);
#14011=VERTEX_POINT('',#44861);
#14012=VERTEX_POINT('',#44862);
#14013=VERTEX_POINT('',#44864);
#14014=VERTEX_POINT('',#44866);
#14015=VERTEX_POINT('',#44868);
#14016=VERTEX_POINT('',#44870);
#14017=VERTEX_POINT('',#44872);
#14018=VERTEX_POINT('',#44874);
#14019=VERTEX_POINT('',#44877);
#14020=VERTEX_POINT('',#44878);
#14021=VERTEX_POINT('',#44880);
#14022=VERTEX_POINT('',#44882);
#14023=VERTEX_POINT('',#44884);
#14024=VERTEX_POINT('',#44886);
#14025=VERTEX_POINT('',#44888);
#14026=VERTEX_POINT('',#44890);
#14027=VERTEX_POINT('',#44893);
#14028=VERTEX_POINT('',#44894);
#14029=VERTEX_POINT('',#44896);
#14030=VERTEX_POINT('',#44898);
#14031=VERTEX_POINT('',#44900);
#14032=VERTEX_POINT('',#44902);
#14033=VERTEX_POINT('',#44904);
#14034=VERTEX_POINT('',#44906);
#14035=VERTEX_POINT('',#44909);
#14036=VERTEX_POINT('',#44910);
#14037=VERTEX_POINT('',#44912);
#14038=VERTEX_POINT('',#44914);
#14039=VERTEX_POINT('',#44916);
#14040=VERTEX_POINT('',#44918);
#14041=VERTEX_POINT('',#44920);
#14042=VERTEX_POINT('',#44922);
#14043=VERTEX_POINT('',#44925);
#14044=VERTEX_POINT('',#44926);
#14045=VERTEX_POINT('',#44928);
#14046=VERTEX_POINT('',#44930);
#14047=VERTEX_POINT('',#44932);
#14048=VERTEX_POINT('',#44934);
#14049=VERTEX_POINT('',#44936);
#14050=VERTEX_POINT('',#44938);
#14051=VERTEX_POINT('',#44941);
#14052=VERTEX_POINT('',#44942);
#14053=VERTEX_POINT('',#44944);
#14054=VERTEX_POINT('',#44946);
#14055=VERTEX_POINT('',#44948);
#14056=VERTEX_POINT('',#44950);
#14057=VERTEX_POINT('',#44952);
#14058=VERTEX_POINT('',#44954);
#14059=VERTEX_POINT('',#44957);
#14060=VERTEX_POINT('',#44958);
#14061=VERTEX_POINT('',#44960);
#14062=VERTEX_POINT('',#44962);
#14063=VERTEX_POINT('',#44964);
#14064=VERTEX_POINT('',#44966);
#14065=VERTEX_POINT('',#44968);
#14066=VERTEX_POINT('',#44970);
#14067=VERTEX_POINT('',#44972);
#14068=VERTEX_POINT('',#44974);
#14069=VERTEX_POINT('',#44977);
#14070=VERTEX_POINT('',#44978);
#14071=VERTEX_POINT('',#44980);
#14072=VERTEX_POINT('',#44982);
#14073=VERTEX_POINT('',#44984);
#14074=VERTEX_POINT('',#44986);
#14075=VERTEX_POINT('',#44993);
#14076=VERTEX_POINT('',#44995);
#14077=VERTEX_POINT('',#45003);
#14078=VERTEX_POINT('',#45004);
#14079=VERTEX_POINT('',#45006);
#14080=VERTEX_POINT('',#45017);
#14081=VERTEX_POINT('',#45019);
#14082=VERTEX_POINT('',#45021);
#14083=VERTEX_POINT('',#45023);
#14084=VERTEX_POINT('',#45025);
#14085=VERTEX_POINT('',#45037);
#14086=VERTEX_POINT('',#45038);
#14087=VERTEX_POINT('',#45040);
#14088=VERTEX_POINT('',#45043);
#14089=VERTEX_POINT('',#45044);
#14090=VERTEX_POINT('',#45046);
#14091=VERTEX_POINT('',#45053);
#14092=VERTEX_POINT('',#45055);
#14093=VERTEX_POINT('',#45057);
#14094=VERTEX_POINT('',#45059);
#14095=VERTEX_POINT('',#45061);
#14096=VERTEX_POINT('',#45069);
#14097=VERTEX_POINT('',#45070);
#14098=VERTEX_POINT('',#45072);
#14099=VERTEX_POINT('',#45074);
#14100=VERTEX_POINT('',#45076);
#14101=VERTEX_POINT('',#45078);
#14102=VERTEX_POINT('',#45080);
#14103=VERTEX_POINT('',#45082);
#14104=VERTEX_POINT('',#45085);
#14105=VERTEX_POINT('',#45086);
#14106=VERTEX_POINT('',#45088);
#14107=VERTEX_POINT('',#45090);
#14108=VERTEX_POINT('',#45092);
#14109=VERTEX_POINT('',#45094);
#14110=VERTEX_POINT('',#45096);
#14111=VERTEX_POINT('',#45098);
#14112=VERTEX_POINT('',#45101);
#14113=VERTEX_POINT('',#45102);
#14114=VERTEX_POINT('',#45104);
#14115=VERTEX_POINT('',#45106);
#14116=VERTEX_POINT('',#45108);
#14117=VERTEX_POINT('',#45110);
#14118=VERTEX_POINT('',#45112);
#14119=VERTEX_POINT('',#45114);
#14120=VERTEX_POINT('',#45117);
#14121=VERTEX_POINT('',#45118);
#14122=VERTEX_POINT('',#45120);
#14123=VERTEX_POINT('',#45122);
#14124=VERTEX_POINT('',#45124);
#14125=VERTEX_POINT('',#45126);
#14126=VERTEX_POINT('',#45128);
#14127=VERTEX_POINT('',#45130);
#14128=VERTEX_POINT('',#45133);
#14129=VERTEX_POINT('',#45134);
#14130=VERTEX_POINT('',#45136);
#14131=VERTEX_POINT('',#45138);
#14132=VERTEX_POINT('',#45140);
#14133=VERTEX_POINT('',#45142);
#14134=VERTEX_POINT('',#45144);
#14135=VERTEX_POINT('',#45146);
#14136=VERTEX_POINT('',#45149);
#14137=VERTEX_POINT('',#45150);
#14138=VERTEX_POINT('',#45152);
#14139=VERTEX_POINT('',#45154);
#14140=VERTEX_POINT('',#45156);
#14141=VERTEX_POINT('',#45158);
#14142=VERTEX_POINT('',#45160);
#14143=VERTEX_POINT('',#45162);
#14144=VERTEX_POINT('',#45165);
#14145=VERTEX_POINT('',#45166);
#14146=VERTEX_POINT('',#45168);
#14147=VERTEX_POINT('',#45170);
#14148=VERTEX_POINT('',#45172);
#14149=VERTEX_POINT('',#45174);
#14150=VERTEX_POINT('',#45176);
#14151=VERTEX_POINT('',#45178);
#14152=VERTEX_POINT('',#45181);
#14153=VERTEX_POINT('',#45182);
#14154=VERTEX_POINT('',#45184);
#14155=VERTEX_POINT('',#45186);
#14156=VERTEX_POINT('',#45188);
#14157=VERTEX_POINT('',#45190);
#14158=VERTEX_POINT('',#45192);
#14159=VERTEX_POINT('',#45194);
#14160=VERTEX_POINT('',#45197);
#14161=VERTEX_POINT('',#45198);
#14162=VERTEX_POINT('',#45200);
#14163=VERTEX_POINT('',#45202);
#14164=VERTEX_POINT('',#45204);
#14165=VERTEX_POINT('',#45206);
#14166=VERTEX_POINT('',#45208);
#14167=VERTEX_POINT('',#45210);
#14168=VERTEX_POINT('',#45213);
#14169=VERTEX_POINT('',#45214);
#14170=VERTEX_POINT('',#45216);
#14171=VERTEX_POINT('',#45218);
#14172=VERTEX_POINT('',#45220);
#14173=VERTEX_POINT('',#45222);
#14174=VERTEX_POINT('',#45224);
#14175=VERTEX_POINT('',#45226);
#14176=VERTEX_POINT('',#45229);
#14177=VERTEX_POINT('',#45230);
#14178=VERTEX_POINT('',#45232);
#14179=VERTEX_POINT('',#45234);
#14180=VERTEX_POINT('',#45236);
#14181=VERTEX_POINT('',#45238);
#14182=VERTEX_POINT('',#45240);
#14183=VERTEX_POINT('',#45242);
#14184=VERTEX_POINT('',#45245);
#14185=VERTEX_POINT('',#45246);
#14186=VERTEX_POINT('',#45248);
#14187=VERTEX_POINT('',#45250);
#14188=VERTEX_POINT('',#45252);
#14189=VERTEX_POINT('',#45254);
#14190=VERTEX_POINT('',#45256);
#14191=VERTEX_POINT('',#45258);
#14192=VERTEX_POINT('',#45261);
#14193=VERTEX_POINT('',#45262);
#14194=VERTEX_POINT('',#45264);
#14195=VERTEX_POINT('',#45266);
#14196=VERTEX_POINT('',#45268);
#14197=VERTEX_POINT('',#45270);
#14198=VERTEX_POINT('',#45272);
#14199=VERTEX_POINT('',#45274);
#14200=VERTEX_POINT('',#45277);
#14201=VERTEX_POINT('',#45278);
#14202=VERTEX_POINT('',#45280);
#14203=VERTEX_POINT('',#45287);
#14204=VERTEX_POINT('',#45289);
#14205=VERTEX_POINT('',#45296);
#14206=VERTEX_POINT('',#45298);
#14207=VERTEX_POINT('',#45300);
#14208=VERTEX_POINT('',#45303);
#14209=VERTEX_POINT('',#45304);
#14210=VERTEX_POINT('',#45306);
#14211=VERTEX_POINT('',#45317);
#14212=VERTEX_POINT('',#45319);
#14213=VERTEX_POINT('',#45321);
#14214=VERTEX_POINT('',#45323);
#14215=VERTEX_POINT('',#45325);
#14216=VERTEX_POINT('',#45337);
#14217=VERTEX_POINT('',#45338);
#14218=VERTEX_POINT('',#45340);
#14219=VERTEX_POINT('',#45343);
#14220=VERTEX_POINT('',#45344);
#14221=VERTEX_POINT('',#45346);
#14222=VERTEX_POINT('',#45353);
#14223=VERTEX_POINT('',#45355);
#14224=VERTEX_POINT('',#45357);
#14225=VERTEX_POINT('',#45359);
#14226=VERTEX_POINT('',#45361);
#14227=VERTEX_POINT('',#45369);
#14228=VERTEX_POINT('',#45370);
#14229=VERTEX_POINT('',#45372);
#14230=VERTEX_POINT('',#45374);
#14231=VERTEX_POINT('',#45376);
#14232=VERTEX_POINT('',#45378);
#14233=VERTEX_POINT('',#45380);
#14234=VERTEX_POINT('',#45382);
#14235=VERTEX_POINT('',#45385);
#14236=VERTEX_POINT('',#45386);
#14237=VERTEX_POINT('',#45388);
#14238=VERTEX_POINT('',#45390);
#14239=VERTEX_POINT('',#45392);
#14240=VERTEX_POINT('',#45394);
#14241=VERTEX_POINT('',#45396);
#14242=VERTEX_POINT('',#45398);
#14243=VERTEX_POINT('',#45401);
#14244=VERTEX_POINT('',#45402);
#14245=VERTEX_POINT('',#45404);
#14246=VERTEX_POINT('',#45406);
#14247=VERTEX_POINT('',#45408);
#14248=VERTEX_POINT('',#45410);
#14249=VERTEX_POINT('',#45412);
#14250=VERTEX_POINT('',#45414);
#14251=VERTEX_POINT('',#45417);
#14252=VERTEX_POINT('',#45418);
#14253=VERTEX_POINT('',#45420);
#14254=VERTEX_POINT('',#45422);
#14255=VERTEX_POINT('',#45424);
#14256=VERTEX_POINT('',#45426);
#14257=VERTEX_POINT('',#45428);
#14258=VERTEX_POINT('',#45430);
#14259=VERTEX_POINT('',#45433);
#14260=VERTEX_POINT('',#45434);
#14261=VERTEX_POINT('',#45436);
#14262=VERTEX_POINT('',#45438);
#14263=VERTEX_POINT('',#45440);
#14264=VERTEX_POINT('',#45442);
#14265=VERTEX_POINT('',#45444);
#14266=VERTEX_POINT('',#45446);
#14267=VERTEX_POINT('',#45449);
#14268=VERTEX_POINT('',#45450);
#14269=VERTEX_POINT('',#45452);
#14270=VERTEX_POINT('',#45454);
#14271=VERTEX_POINT('',#45456);
#14272=VERTEX_POINT('',#45458);
#14273=VERTEX_POINT('',#45460);
#14274=VERTEX_POINT('',#45462);
#14275=VERTEX_POINT('',#45465);
#14276=VERTEX_POINT('',#45466);
#14277=VERTEX_POINT('',#45468);
#14278=VERTEX_POINT('',#45470);
#14279=VERTEX_POINT('',#45472);
#14280=VERTEX_POINT('',#45474);
#14281=VERTEX_POINT('',#45476);
#14282=VERTEX_POINT('',#45478);
#14283=VERTEX_POINT('',#45481);
#14284=VERTEX_POINT('',#45482);
#14285=VERTEX_POINT('',#45484);
#14286=VERTEX_POINT('',#45486);
#14287=VERTEX_POINT('',#45488);
#14288=VERTEX_POINT('',#45490);
#14289=VERTEX_POINT('',#45492);
#14290=VERTEX_POINT('',#45494);
#14291=VERTEX_POINT('',#45497);
#14292=VERTEX_POINT('',#45498);
#14293=VERTEX_POINT('',#45500);
#14294=VERTEX_POINT('',#45502);
#14295=VERTEX_POINT('',#45504);
#14296=VERTEX_POINT('',#45506);
#14297=VERTEX_POINT('',#45508);
#14298=VERTEX_POINT('',#45510);
#14299=VERTEX_POINT('',#45513);
#14300=VERTEX_POINT('',#45514);
#14301=VERTEX_POINT('',#45516);
#14302=VERTEX_POINT('',#45518);
#14303=VERTEX_POINT('',#45520);
#14304=VERTEX_POINT('',#45522);
#14305=VERTEX_POINT('',#45524);
#14306=VERTEX_POINT('',#45526);
#14307=VERTEX_POINT('',#45529);
#14308=VERTEX_POINT('',#45530);
#14309=VERTEX_POINT('',#45532);
#14310=VERTEX_POINT('',#45534);
#14311=VERTEX_POINT('',#45536);
#14312=VERTEX_POINT('',#45538);
#14313=VERTEX_POINT('',#45540);
#14314=VERTEX_POINT('',#45542);
#14315=VERTEX_POINT('',#45545);
#14316=VERTEX_POINT('',#45546);
#14317=VERTEX_POINT('',#45548);
#14318=VERTEX_POINT('',#45550);
#14319=VERTEX_POINT('',#45552);
#14320=VERTEX_POINT('',#45554);
#14321=VERTEX_POINT('',#45556);
#14322=VERTEX_POINT('',#45558);
#14323=VERTEX_POINT('',#45561);
#14324=VERTEX_POINT('',#45562);
#14325=VERTEX_POINT('',#45564);
#14326=VERTEX_POINT('',#45566);
#14327=VERTEX_POINT('',#45568);
#14328=VERTEX_POINT('',#45570);
#14329=VERTEX_POINT('',#45572);
#14330=VERTEX_POINT('',#45574);
#14331=VERTEX_POINT('',#45577);
#14332=VERTEX_POINT('',#45578);
#14333=VERTEX_POINT('',#45580);
#14334=VERTEX_POINT('',#45582);
#14335=VERTEX_POINT('',#45584);
#14336=VERTEX_POINT('',#45586);
#14337=VERTEX_POINT('',#45588);
#14338=VERTEX_POINT('',#45595);
#14339=VERTEX_POINT('',#45603);
#14340=VERTEX_POINT('',#45604);
#14341=VERTEX_POINT('',#45606);
#14342=VERTEX_POINT('',#45608);
#14343=VERTEX_POINT('',#45610);
#14344=VERTEX_POINT('',#45612);
#14345=VERTEX_POINT('',#45614);
#14346=VERTEX_POINT('',#45616);
#14347=VERTEX_POINT('',#45619);
#14348=VERTEX_POINT('',#45620);
#14349=VERTEX_POINT('',#45622);
#14350=VERTEX_POINT('',#45624);
#14351=VERTEX_POINT('',#45626);
#14352=VERTEX_POINT('',#45628);
#14353=VERTEX_POINT('',#45630);
#14354=VERTEX_POINT('',#45632);
#14355=VERTEX_POINT('',#45635);
#14356=VERTEX_POINT('',#45636);
#14357=VERTEX_POINT('',#45638);
#14358=VERTEX_POINT('',#45640);
#14359=VERTEX_POINT('',#45642);
#14360=VERTEX_POINT('',#45644);
#14361=VERTEX_POINT('',#45646);
#14362=VERTEX_POINT('',#45648);
#14363=VERTEX_POINT('',#45651);
#14364=VERTEX_POINT('',#45652);
#14365=VERTEX_POINT('',#45654);
#14366=VERTEX_POINT('',#45656);
#14367=VERTEX_POINT('',#45658);
#14368=VERTEX_POINT('',#45660);
#14369=VERTEX_POINT('',#45662);
#14370=VERTEX_POINT('',#45664);
#14371=VERTEX_POINT('',#45667);
#14372=VERTEX_POINT('',#45668);
#14373=VERTEX_POINT('',#45670);
#14374=VERTEX_POINT('',#45672);
#14375=VERTEX_POINT('',#45674);
#14376=VERTEX_POINT('',#45676);
#14377=VERTEX_POINT('',#45678);
#14378=VERTEX_POINT('',#45680);
#14379=VERTEX_POINT('',#45683);
#14380=VERTEX_POINT('',#45684);
#14381=VERTEX_POINT('',#45686);
#14382=VERTEX_POINT('',#45688);
#14383=VERTEX_POINT('',#45690);
#14384=VERTEX_POINT('',#45692);
#14385=VERTEX_POINT('',#45694);
#14386=VERTEX_POINT('',#45696);
#14387=VERTEX_POINT('',#45699);
#14388=VERTEX_POINT('',#45700);
#14389=VERTEX_POINT('',#45702);
#14390=VERTEX_POINT('',#45704);
#14391=VERTEX_POINT('',#45706);
#14392=VERTEX_POINT('',#45708);
#14393=VERTEX_POINT('',#45710);
#14394=VERTEX_POINT('',#45712);
#14395=VERTEX_POINT('',#45715);
#14396=VERTEX_POINT('',#45716);
#14397=VERTEX_POINT('',#45718);
#14398=VERTEX_POINT('',#45720);
#14399=VERTEX_POINT('',#45722);
#14400=VERTEX_POINT('',#45724);
#14401=VERTEX_POINT('',#45726);
#14402=VERTEX_POINT('',#45728);
#14403=VERTEX_POINT('',#45731);
#14404=VERTEX_POINT('',#45732);
#14405=VERTEX_POINT('',#45734);
#14406=VERTEX_POINT('',#45736);
#14407=VERTEX_POINT('',#45738);
#14408=VERTEX_POINT('',#45740);
#14409=VERTEX_POINT('',#45742);
#14410=VERTEX_POINT('',#45744);
#14411=VERTEX_POINT('',#45747);
#14412=VERTEX_POINT('',#45748);
#14413=VERTEX_POINT('',#45750);
#14414=VERTEX_POINT('',#45752);
#14415=VERTEX_POINT('',#45754);
#14416=VERTEX_POINT('',#45756);
#14417=VERTEX_POINT('',#45758);
#14418=VERTEX_POINT('',#45760);
#14419=VERTEX_POINT('',#45763);
#14420=VERTEX_POINT('',#45764);
#14421=VERTEX_POINT('',#45766);
#14422=VERTEX_POINT('',#45768);
#14423=VERTEX_POINT('',#45770);
#14424=VERTEX_POINT('',#45772);
#14425=VERTEX_POINT('',#45774);
#14426=VERTEX_POINT('',#45776);
#14427=VERTEX_POINT('',#45778);
#14428=VERTEX_POINT('',#45780);
#14429=VERTEX_POINT('',#45783);
#14430=VERTEX_POINT('',#45784);
#14431=VERTEX_POINT('',#45786);
#14432=VERTEX_POINT('',#45788);
#14433=VERTEX_POINT('',#45790);
#14434=VERTEX_POINT('',#45792);
#14435=VERTEX_POINT('',#45799);
#14436=VERTEX_POINT('',#45801);
#14437=VERTEX_POINT('',#45809);
#14438=VERTEX_POINT('',#45810);
#14439=VERTEX_POINT('',#45812);
#14440=VERTEX_POINT('',#45823);
#14441=VERTEX_POINT('',#45825);
#14442=VERTEX_POINT('',#45827);
#14443=VERTEX_POINT('',#45829);
#14444=VERTEX_POINT('',#45831);
#14445=VERTEX_POINT('',#45843);
#14446=VERTEX_POINT('',#45844);
#14447=VERTEX_POINT('',#45846);
#14448=VERTEX_POINT('',#45849);
#14449=VERTEX_POINT('',#45850);
#14450=VERTEX_POINT('',#45852);
#14451=VERTEX_POINT('',#45859);
#14452=VERTEX_POINT('',#45861);
#14453=VERTEX_POINT('',#45863);
#14454=VERTEX_POINT('',#45865);
#14455=VERTEX_POINT('',#45867);
#14456=VERTEX_POINT('',#45875);
#14457=VERTEX_POINT('',#45876);
#14458=VERTEX_POINT('',#45878);
#14459=VERTEX_POINT('',#45880);
#14460=VERTEX_POINT('',#45882);
#14461=VERTEX_POINT('',#45884);
#14462=VERTEX_POINT('',#45886);
#14463=VERTEX_POINT('',#45888);
#14464=VERTEX_POINT('',#45891);
#14465=VERTEX_POINT('',#45892);
#14466=VERTEX_POINT('',#45894);
#14467=VERTEX_POINT('',#45896);
#14468=VERTEX_POINT('',#45898);
#14469=VERTEX_POINT('',#45900);
#14470=VERTEX_POINT('',#45902);
#14471=VERTEX_POINT('',#45904);
#14472=VERTEX_POINT('',#45907);
#14473=VERTEX_POINT('',#45908);
#14474=VERTEX_POINT('',#45910);
#14475=VERTEX_POINT('',#45912);
#14476=VERTEX_POINT('',#45914);
#14477=VERTEX_POINT('',#45916);
#14478=VERTEX_POINT('',#45918);
#14479=VERTEX_POINT('',#45920);
#14480=VERTEX_POINT('',#45923);
#14481=VERTEX_POINT('',#45924);
#14482=VERTEX_POINT('',#45926);
#14483=VERTEX_POINT('',#45928);
#14484=VERTEX_POINT('',#45930);
#14485=VERTEX_POINT('',#45932);
#14486=VERTEX_POINT('',#45934);
#14487=VERTEX_POINT('',#45936);
#14488=VERTEX_POINT('',#45939);
#14489=VERTEX_POINT('',#45940);
#14490=VERTEX_POINT('',#45942);
#14491=VERTEX_POINT('',#45944);
#14492=VERTEX_POINT('',#45946);
#14493=VERTEX_POINT('',#45948);
#14494=VERTEX_POINT('',#45950);
#14495=VERTEX_POINT('',#45952);
#14496=VERTEX_POINT('',#45955);
#14497=VERTEX_POINT('',#45956);
#14498=VERTEX_POINT('',#45958);
#14499=VERTEX_POINT('',#45960);
#14500=VERTEX_POINT('',#45962);
#14501=VERTEX_POINT('',#45964);
#14502=VERTEX_POINT('',#45966);
#14503=VERTEX_POINT('',#45968);
#14504=VERTEX_POINT('',#45971);
#14505=VERTEX_POINT('',#45972);
#14506=VERTEX_POINT('',#45974);
#14507=VERTEX_POINT('',#45976);
#14508=VERTEX_POINT('',#45978);
#14509=VERTEX_POINT('',#45980);
#14510=VERTEX_POINT('',#45982);
#14511=VERTEX_POINT('',#45984);
#14512=VERTEX_POINT('',#45987);
#14513=VERTEX_POINT('',#45988);
#14514=VERTEX_POINT('',#45990);
#14515=VERTEX_POINT('',#45992);
#14516=VERTEX_POINT('',#45994);
#14517=VERTEX_POINT('',#45996);
#14518=VERTEX_POINT('',#45998);
#14519=VERTEX_POINT('',#46000);
#14520=VERTEX_POINT('',#46003);
#14521=VERTEX_POINT('',#46004);
#14522=VERTEX_POINT('',#46006);
#14523=VERTEX_POINT('',#46008);
#14524=VERTEX_POINT('',#46010);
#14525=VERTEX_POINT('',#46012);
#14526=VERTEX_POINT('',#46014);
#14527=VERTEX_POINT('',#46016);
#14528=VERTEX_POINT('',#46019);
#14529=VERTEX_POINT('',#46020);
#14530=VERTEX_POINT('',#46022);
#14531=VERTEX_POINT('',#46024);
#14532=VERTEX_POINT('',#46026);
#14533=VERTEX_POINT('',#46028);
#14534=VERTEX_POINT('',#46030);
#14535=VERTEX_POINT('',#46032);
#14536=VERTEX_POINT('',#46035);
#14537=VERTEX_POINT('',#46036);
#14538=VERTEX_POINT('',#46038);
#14539=VERTEX_POINT('',#46040);
#14540=VERTEX_POINT('',#46042);
#14541=VERTEX_POINT('',#46044);
#14542=VERTEX_POINT('',#46046);
#14543=VERTEX_POINT('',#46048);
#14544=VERTEX_POINT('',#46051);
#14545=VERTEX_POINT('',#46052);
#14546=VERTEX_POINT('',#46054);
#14547=VERTEX_POINT('',#46056);
#14548=VERTEX_POINT('',#46058);
#14549=VERTEX_POINT('',#46060);
#14550=VERTEX_POINT('',#46062);
#14551=VERTEX_POINT('',#46064);
#14552=VERTEX_POINT('',#46067);
#14553=VERTEX_POINT('',#46068);
#14554=VERTEX_POINT('',#46070);
#14555=VERTEX_POINT('',#46072);
#14556=VERTEX_POINT('',#46074);
#14557=VERTEX_POINT('',#46076);
#14558=VERTEX_POINT('',#46078);
#14559=VERTEX_POINT('',#46080);
#14560=VERTEX_POINT('',#46083);
#14561=VERTEX_POINT('',#46084);
#14562=VERTEX_POINT('',#46086);
#14563=VERTEX_POINT('',#46093);
#14564=VERTEX_POINT('',#46095);
#14565=VERTEX_POINT('',#46102);
#14566=VERTEX_POINT('',#46104);
#14567=VERTEX_POINT('',#46106);
#14568=VERTEX_POINT('',#46109);
#14569=VERTEX_POINT('',#46110);
#14570=VERTEX_POINT('',#46112);
#14571=VERTEX_POINT('',#46123);
#14572=VERTEX_POINT('',#46125);
#14573=VERTEX_POINT('',#46127);
#14574=VERTEX_POINT('',#46129);
#14575=VERTEX_POINT('',#46131);
#14576=VERTEX_POINT('',#46143);
#14577=VERTEX_POINT('',#46144);
#14578=VERTEX_POINT('',#46146);
#14579=VERTEX_POINT('',#46149);
#14580=VERTEX_POINT('',#46150);
#14581=VERTEX_POINT('',#46152);
#14582=VERTEX_POINT('',#46159);
#14583=VERTEX_POINT('',#46161);
#14584=VERTEX_POINT('',#46163);
#14585=VERTEX_POINT('',#46165);
#14586=VERTEX_POINT('',#46167);
#14587=VERTEX_POINT('',#46175);
#14588=VERTEX_POINT('',#46176);
#14589=VERTEX_POINT('',#46178);
#14590=VERTEX_POINT('',#46180);
#14591=VERTEX_POINT('',#46182);
#14592=VERTEX_POINT('',#46184);
#14593=VERTEX_POINT('',#46186);
#14594=VERTEX_POINT('',#46188);
#14595=VERTEX_POINT('',#46191);
#14596=VERTEX_POINT('',#46192);
#14597=VERTEX_POINT('',#46194);
#14598=VERTEX_POINT('',#46196);
#14599=VERTEX_POINT('',#46198);
#14600=VERTEX_POINT('',#46200);
#14601=VERTEX_POINT('',#46202);
#14602=VERTEX_POINT('',#46204);
#14603=VERTEX_POINT('',#46207);
#14604=VERTEX_POINT('',#46208);
#14605=VERTEX_POINT('',#46210);
#14606=VERTEX_POINT('',#46212);
#14607=VERTEX_POINT('',#46214);
#14608=VERTEX_POINT('',#46216);
#14609=VERTEX_POINT('',#46218);
#14610=VERTEX_POINT('',#46220);
#14611=VERTEX_POINT('',#46223);
#14612=VERTEX_POINT('',#46224);
#14613=VERTEX_POINT('',#46226);
#14614=VERTEX_POINT('',#46228);
#14615=VERTEX_POINT('',#46230);
#14616=VERTEX_POINT('',#46232);
#14617=VERTEX_POINT('',#46234);
#14618=VERTEX_POINT('',#46236);
#14619=VERTEX_POINT('',#46239);
#14620=VERTEX_POINT('',#46240);
#14621=VERTEX_POINT('',#46242);
#14622=VERTEX_POINT('',#46244);
#14623=VERTEX_POINT('',#46246);
#14624=VERTEX_POINT('',#46248);
#14625=VERTEX_POINT('',#46250);
#14626=VERTEX_POINT('',#46252);
#14627=VERTEX_POINT('',#46255);
#14628=VERTEX_POINT('',#46256);
#14629=VERTEX_POINT('',#46258);
#14630=VERTEX_POINT('',#46260);
#14631=VERTEX_POINT('',#46262);
#14632=VERTEX_POINT('',#46264);
#14633=VERTEX_POINT('',#46266);
#14634=VERTEX_POINT('',#46268);
#14635=VERTEX_POINT('',#46271);
#14636=VERTEX_POINT('',#46272);
#14637=VERTEX_POINT('',#46274);
#14638=VERTEX_POINT('',#46276);
#14639=VERTEX_POINT('',#46278);
#14640=VERTEX_POINT('',#46280);
#14641=VERTEX_POINT('',#46282);
#14642=VERTEX_POINT('',#46284);
#14643=VERTEX_POINT('',#46287);
#14644=VERTEX_POINT('',#46288);
#14645=VERTEX_POINT('',#46290);
#14646=VERTEX_POINT('',#46292);
#14647=VERTEX_POINT('',#46294);
#14648=VERTEX_POINT('',#46296);
#14649=VERTEX_POINT('',#46298);
#14650=VERTEX_POINT('',#46300);
#14651=VERTEX_POINT('',#46303);
#14652=VERTEX_POINT('',#46304);
#14653=VERTEX_POINT('',#46306);
#14654=VERTEX_POINT('',#46308);
#14655=VERTEX_POINT('',#46310);
#14656=VERTEX_POINT('',#46312);
#14657=VERTEX_POINT('',#46314);
#14658=VERTEX_POINT('',#46316);
#14659=VERTEX_POINT('',#46319);
#14660=VERTEX_POINT('',#46320);
#14661=VERTEX_POINT('',#46322);
#14662=VERTEX_POINT('',#46324);
#14663=VERTEX_POINT('',#46326);
#14664=VERTEX_POINT('',#46328);
#14665=VERTEX_POINT('',#46330);
#14666=VERTEX_POINT('',#46332);
#14667=VERTEX_POINT('',#46335);
#14668=VERTEX_POINT('',#46336);
#14669=VERTEX_POINT('',#46338);
#14670=VERTEX_POINT('',#46340);
#14671=VERTEX_POINT('',#46342);
#14672=VERTEX_POINT('',#46344);
#14673=VERTEX_POINT('',#46346);
#14674=VERTEX_POINT('',#46348);
#14675=VERTEX_POINT('',#46351);
#14676=VERTEX_POINT('',#46352);
#14677=VERTEX_POINT('',#46354);
#14678=VERTEX_POINT('',#46356);
#14679=VERTEX_POINT('',#46358);
#14680=VERTEX_POINT('',#46360);
#14681=VERTEX_POINT('',#46362);
#14682=VERTEX_POINT('',#46364);
#14683=VERTEX_POINT('',#46367);
#14684=VERTEX_POINT('',#46368);
#14685=VERTEX_POINT('',#46370);
#14686=VERTEX_POINT('',#46372);
#14687=VERTEX_POINT('',#46374);
#14688=VERTEX_POINT('',#46376);
#14689=VERTEX_POINT('',#46378);
#14690=VERTEX_POINT('',#46380);
#14691=VERTEX_POINT('',#46383);
#14692=VERTEX_POINT('',#46384);
#14693=VERTEX_POINT('',#46386);
#14694=VERTEX_POINT('',#46388);
#14695=VERTEX_POINT('',#46390);
#14696=VERTEX_POINT('',#46392);
#14697=VERTEX_POINT('',#46394);
#14698=VERTEX_POINT('',#46401);
#14699=VERTEX_POINT('',#46409);
#14700=VERTEX_POINT('',#46410);
#14701=VERTEX_POINT('',#46412);
#14702=VERTEX_POINT('',#46414);
#14703=VERTEX_POINT('',#46416);
#14704=VERTEX_POINT('',#46418);
#14705=VERTEX_POINT('',#46420);
#14706=VERTEX_POINT('',#46422);
#14707=VERTEX_POINT('',#46425);
#14708=VERTEX_POINT('',#46426);
#14709=VERTEX_POINT('',#46428);
#14710=VERTEX_POINT('',#46430);
#14711=VERTEX_POINT('',#46432);
#14712=VERTEX_POINT('',#46434);
#14713=VERTEX_POINT('',#46436);
#14714=VERTEX_POINT('',#46438);
#14715=VERTEX_POINT('',#46441);
#14716=VERTEX_POINT('',#46442);
#14717=VERTEX_POINT('',#46444);
#14718=VERTEX_POINT('',#46446);
#14719=VERTEX_POINT('',#46448);
#14720=VERTEX_POINT('',#46450);
#14721=VERTEX_POINT('',#46452);
#14722=VERTEX_POINT('',#46454);
#14723=VERTEX_POINT('',#46457);
#14724=VERTEX_POINT('',#46458);
#14725=VERTEX_POINT('',#46460);
#14726=VERTEX_POINT('',#46462);
#14727=VERTEX_POINT('',#46464);
#14728=VERTEX_POINT('',#46466);
#14729=VERTEX_POINT('',#46468);
#14730=VERTEX_POINT('',#46470);
#14731=VERTEX_POINT('',#46473);
#14732=VERTEX_POINT('',#46474);
#14733=VERTEX_POINT('',#46476);
#14734=VERTEX_POINT('',#46478);
#14735=VERTEX_POINT('',#46480);
#14736=VERTEX_POINT('',#46482);
#14737=VERTEX_POINT('',#46484);
#14738=VERTEX_POINT('',#46486);
#14739=VERTEX_POINT('',#46489);
#14740=VERTEX_POINT('',#46490);
#14741=VERTEX_POINT('',#46492);
#14742=VERTEX_POINT('',#46494);
#14743=VERTEX_POINT('',#46496);
#14744=VERTEX_POINT('',#46498);
#14745=VERTEX_POINT('',#46500);
#14746=VERTEX_POINT('',#46502);
#14747=VERTEX_POINT('',#46505);
#14748=VERTEX_POINT('',#46506);
#14749=VERTEX_POINT('',#46508);
#14750=VERTEX_POINT('',#46510);
#14751=VERTEX_POINT('',#46512);
#14752=VERTEX_POINT('',#46514);
#14753=VERTEX_POINT('',#46521);
#14754=VERTEX_POINT('',#46523);
#14755=VERTEX_POINT('',#46531);
#14756=VERTEX_POINT('',#46532);
#14757=VERTEX_POINT('',#46534);
#14758=VERTEX_POINT('',#46545);
#14759=VERTEX_POINT('',#46547);
#14760=VERTEX_POINT('',#46549);
#14761=VERTEX_POINT('',#46551);
#14762=VERTEX_POINT('',#46553);
#14763=VERTEX_POINT('',#46565);
#14764=VERTEX_POINT('',#46566);
#14765=VERTEX_POINT('',#46568);
#14766=VERTEX_POINT('',#46571);
#14767=VERTEX_POINT('',#46572);
#14768=VERTEX_POINT('',#46574);
#14769=VERTEX_POINT('',#46581);
#14770=VERTEX_POINT('',#46583);
#14771=VERTEX_POINT('',#46585);
#14772=VERTEX_POINT('',#46587);
#14773=VERTEX_POINT('',#46589);
#14774=VERTEX_POINT('',#46597);
#14775=VERTEX_POINT('',#46598);
#14776=VERTEX_POINT('',#46600);
#14777=VERTEX_POINT('',#46602);
#14778=VERTEX_POINT('',#46604);
#14779=VERTEX_POINT('',#46606);
#14780=VERTEX_POINT('',#46608);
#14781=VERTEX_POINT('',#46610);
#14782=VERTEX_POINT('',#46613);
#14783=VERTEX_POINT('',#46614);
#14784=VERTEX_POINT('',#46616);
#14785=VERTEX_POINT('',#46618);
#14786=VERTEX_POINT('',#46620);
#14787=VERTEX_POINT('',#46622);
#14788=VERTEX_POINT('',#46624);
#14789=VERTEX_POINT('',#46626);
#14790=VERTEX_POINT('',#46629);
#14791=VERTEX_POINT('',#46630);
#14792=VERTEX_POINT('',#46632);
#14793=VERTEX_POINT('',#46634);
#14794=VERTEX_POINT('',#46636);
#14795=VERTEX_POINT('',#46638);
#14796=VERTEX_POINT('',#46640);
#14797=VERTEX_POINT('',#46642);
#14798=VERTEX_POINT('',#46645);
#14799=VERTEX_POINT('',#46646);
#14800=VERTEX_POINT('',#46648);
#14801=VERTEX_POINT('',#46650);
#14802=VERTEX_POINT('',#46652);
#14803=VERTEX_POINT('',#46654);
#14804=VERTEX_POINT('',#46656);
#14805=VERTEX_POINT('',#46658);
#14806=VERTEX_POINT('',#46661);
#14807=VERTEX_POINT('',#46662);
#14808=VERTEX_POINT('',#46664);
#14809=VERTEX_POINT('',#46666);
#14810=VERTEX_POINT('',#46668);
#14811=VERTEX_POINT('',#46670);
#14812=VERTEX_POINT('',#46672);
#14813=VERTEX_POINT('',#46674);
#14814=VERTEX_POINT('',#46677);
#14815=VERTEX_POINT('',#46678);
#14816=VERTEX_POINT('',#46680);
#14817=VERTEX_POINT('',#46682);
#14818=VERTEX_POINT('',#46684);
#14819=VERTEX_POINT('',#46686);
#14820=VERTEX_POINT('',#46688);
#14821=VERTEX_POINT('',#46690);
#14822=VERTEX_POINT('',#46693);
#14823=VERTEX_POINT('',#46694);
#14824=VERTEX_POINT('',#46696);
#14825=VERTEX_POINT('',#46698);
#14826=VERTEX_POINT('',#46700);
#14827=VERTEX_POINT('',#46702);
#14828=VERTEX_POINT('',#46704);
#14829=VERTEX_POINT('',#46706);
#14830=VERTEX_POINT('',#46709);
#14831=VERTEX_POINT('',#46710);
#14832=VERTEX_POINT('',#46712);
#14833=VERTEX_POINT('',#46714);
#14834=VERTEX_POINT('',#46716);
#14835=VERTEX_POINT('',#46718);
#14836=VERTEX_POINT('',#46720);
#14837=VERTEX_POINT('',#46722);
#14838=VERTEX_POINT('',#46725);
#14839=VERTEX_POINT('',#46726);
#14840=VERTEX_POINT('',#46728);
#14841=VERTEX_POINT('',#46730);
#14842=VERTEX_POINT('',#46732);
#14843=VERTEX_POINT('',#46734);
#14844=VERTEX_POINT('',#46736);
#14845=VERTEX_POINT('',#46738);
#14846=VERTEX_POINT('',#46741);
#14847=VERTEX_POINT('',#46742);
#14848=VERTEX_POINT('',#46744);
#14849=VERTEX_POINT('',#46746);
#14850=VERTEX_POINT('',#46748);
#14851=VERTEX_POINT('',#46750);
#14852=VERTEX_POINT('',#46752);
#14853=VERTEX_POINT('',#46754);
#14854=VERTEX_POINT('',#46757);
#14855=VERTEX_POINT('',#46758);
#14856=VERTEX_POINT('',#46760);
#14857=VERTEX_POINT('',#46762);
#14858=VERTEX_POINT('',#46764);
#14859=VERTEX_POINT('',#46766);
#14860=VERTEX_POINT('',#46768);
#14861=VERTEX_POINT('',#46770);
#14862=VERTEX_POINT('',#46773);
#14863=VERTEX_POINT('',#46774);
#14864=VERTEX_POINT('',#46776);
#14865=VERTEX_POINT('',#46778);
#14866=VERTEX_POINT('',#46780);
#14867=VERTEX_POINT('',#46782);
#14868=VERTEX_POINT('',#46784);
#14869=VERTEX_POINT('',#46786);
#14870=VERTEX_POINT('',#46789);
#14871=VERTEX_POINT('',#46790);
#14872=VERTEX_POINT('',#46792);
#14873=VERTEX_POINT('',#46794);
#14874=VERTEX_POINT('',#46796);
#14875=VERTEX_POINT('',#46798);
#14876=VERTEX_POINT('',#46800);
#14877=VERTEX_POINT('',#46802);
#14878=VERTEX_POINT('',#46805);
#14879=VERTEX_POINT('',#46806);
#14880=VERTEX_POINT('',#46808);
#14881=VERTEX_POINT('',#46815);
#14882=VERTEX_POINT('',#46817);
#14883=VERTEX_POINT('',#46824);
#14884=VERTEX_POINT('',#46826);
#14885=VERTEX_POINT('',#46828);
#14886=VERTEX_POINT('',#46831);
#14887=VERTEX_POINT('',#46832);
#14888=VERTEX_POINT('',#46834);
#14889=VERTEX_POINT('',#46845);
#14890=VERTEX_POINT('',#46847);
#14891=VERTEX_POINT('',#46849);
#14892=VERTEX_POINT('',#46851);
#14893=VERTEX_POINT('',#46853);
#14894=VERTEX_POINT('',#46865);
#14895=VERTEX_POINT('',#46866);
#14896=VERTEX_POINT('',#46868);
#14897=VERTEX_POINT('',#46871);
#14898=VERTEX_POINT('',#46872);
#14899=VERTEX_POINT('',#46874);
#14900=VERTEX_POINT('',#46881);
#14901=VERTEX_POINT('',#46883);
#14902=VERTEX_POINT('',#46885);
#14903=VERTEX_POINT('',#46887);
#14904=VERTEX_POINT('',#46889);
#14905=VERTEX_POINT('',#46897);
#14906=VERTEX_POINT('',#46898);
#14907=VERTEX_POINT('',#46900);
#14908=VERTEX_POINT('',#46902);
#14909=VERTEX_POINT('',#46904);
#14910=VERTEX_POINT('',#46906);
#14911=VERTEX_POINT('',#46908);
#14912=VERTEX_POINT('',#46910);
#14913=VERTEX_POINT('',#46913);
#14914=VERTEX_POINT('',#46914);
#14915=VERTEX_POINT('',#46916);
#14916=VERTEX_POINT('',#46918);
#14917=VERTEX_POINT('',#46920);
#14918=VERTEX_POINT('',#46922);
#14919=VERTEX_POINT('',#46924);
#14920=VERTEX_POINT('',#46926);
#14921=VERTEX_POINT('',#46929);
#14922=VERTEX_POINT('',#46930);
#14923=VERTEX_POINT('',#46932);
#14924=VERTEX_POINT('',#46934);
#14925=VERTEX_POINT('',#46936);
#14926=VERTEX_POINT('',#46938);
#14927=VERTEX_POINT('',#46940);
#14928=VERTEX_POINT('',#46942);
#14929=VERTEX_POINT('',#46945);
#14930=VERTEX_POINT('',#46946);
#14931=VERTEX_POINT('',#46948);
#14932=VERTEX_POINT('',#46950);
#14933=VERTEX_POINT('',#46952);
#14934=VERTEX_POINT('',#46954);
#14935=VERTEX_POINT('',#46956);
#14936=VERTEX_POINT('',#46958);
#14937=VERTEX_POINT('',#46961);
#14938=VERTEX_POINT('',#46962);
#14939=VERTEX_POINT('',#46964);
#14940=VERTEX_POINT('',#46966);
#14941=VERTEX_POINT('',#46968);
#14942=VERTEX_POINT('',#46970);
#14943=VERTEX_POINT('',#46972);
#14944=VERTEX_POINT('',#46974);
#14945=VERTEX_POINT('',#46977);
#14946=VERTEX_POINT('',#46978);
#14947=VERTEX_POINT('',#46980);
#14948=VERTEX_POINT('',#46982);
#14949=VERTEX_POINT('',#46984);
#14950=VERTEX_POINT('',#46986);
#14951=VERTEX_POINT('',#46988);
#14952=VERTEX_POINT('',#46990);
#14953=VERTEX_POINT('',#46993);
#14954=VERTEX_POINT('',#46994);
#14955=VERTEX_POINT('',#46996);
#14956=VERTEX_POINT('',#46998);
#14957=VERTEX_POINT('',#47000);
#14958=VERTEX_POINT('',#47002);
#14959=VERTEX_POINT('',#47004);
#14960=VERTEX_POINT('',#47006);
#14961=VERTEX_POINT('',#47009);
#14962=VERTEX_POINT('',#47010);
#14963=VERTEX_POINT('',#47012);
#14964=VERTEX_POINT('',#47014);
#14965=VERTEX_POINT('',#47016);
#14966=VERTEX_POINT('',#47018);
#14967=VERTEX_POINT('',#47020);
#14968=VERTEX_POINT('',#47022);
#14969=VERTEX_POINT('',#47025);
#14970=VERTEX_POINT('',#47026);
#14971=VERTEX_POINT('',#47028);
#14972=VERTEX_POINT('',#47030);
#14973=VERTEX_POINT('',#47032);
#14974=VERTEX_POINT('',#47034);
#14975=VERTEX_POINT('',#47036);
#14976=VERTEX_POINT('',#47038);
#14977=VERTEX_POINT('',#47041);
#14978=VERTEX_POINT('',#47042);
#14979=VERTEX_POINT('',#47044);
#14980=VERTEX_POINT('',#47046);
#14981=VERTEX_POINT('',#47048);
#14982=VERTEX_POINT('',#47050);
#14983=VERTEX_POINT('',#47052);
#14984=VERTEX_POINT('',#47054);
#14985=VERTEX_POINT('',#47057);
#14986=VERTEX_POINT('',#47058);
#14987=VERTEX_POINT('',#47060);
#14988=VERTEX_POINT('',#47062);
#14989=VERTEX_POINT('',#47064);
#14990=VERTEX_POINT('',#47066);
#14991=VERTEX_POINT('',#47068);
#14992=VERTEX_POINT('',#47070);
#14993=VERTEX_POINT('',#47073);
#14994=VERTEX_POINT('',#47074);
#14995=VERTEX_POINT('',#47076);
#14996=VERTEX_POINT('',#47078);
#14997=VERTEX_POINT('',#47080);
#14998=VERTEX_POINT('',#47082);
#14999=VERTEX_POINT('',#47084);
#15000=VERTEX_POINT('',#47086);
#15001=VERTEX_POINT('',#47089);
#15002=VERTEX_POINT('',#47090);
#15003=VERTEX_POINT('',#47092);
#15004=VERTEX_POINT('',#47094);
#15005=VERTEX_POINT('',#47096);
#15006=VERTEX_POINT('',#47098);
#15007=VERTEX_POINT('',#47100);
#15008=VERTEX_POINT('',#47102);
#15009=VERTEX_POINT('',#47105);
#15010=VERTEX_POINT('',#47106);
#15011=VERTEX_POINT('',#47108);
#15012=VERTEX_POINT('',#47110);
#15013=VERTEX_POINT('',#47112);
#15014=VERTEX_POINT('',#47114);
#15015=VERTEX_POINT('',#47116);
#15016=VERTEX_POINT('',#47123);
#15017=VERTEX_POINT('',#47131);
#15018=VERTEX_POINT('',#47132);
#15019=VERTEX_POINT('',#47134);
#15020=VERTEX_POINT('',#47136);
#15021=VERTEX_POINT('',#47138);
#15022=VERTEX_POINT('',#47140);
#15023=VERTEX_POINT('',#47142);
#15024=VERTEX_POINT('',#47144);
#15025=VERTEX_POINT('',#47147);
#15026=VERTEX_POINT('',#47148);
#15027=VERTEX_POINT('',#47150);
#15028=VERTEX_POINT('',#47152);
#15029=VERTEX_POINT('',#47154);
#15030=VERTEX_POINT('',#47156);
#15031=VERTEX_POINT('',#47158);
#15032=VERTEX_POINT('',#47160);
#15033=VERTEX_POINT('',#47163);
#15034=VERTEX_POINT('',#47164);
#15035=VERTEX_POINT('',#47166);
#15036=VERTEX_POINT('',#47168);
#15037=VERTEX_POINT('',#47170);
#15038=VERTEX_POINT('',#47172);
#15039=VERTEX_POINT('',#47174);
#15040=VERTEX_POINT('',#47176);
#15041=VERTEX_POINT('',#47179);
#15042=VERTEX_POINT('',#47180);
#15043=VERTEX_POINT('',#47182);
#15044=VERTEX_POINT('',#47184);
#15045=VERTEX_POINT('',#47186);
#15046=VERTEX_POINT('',#47188);
#15047=VERTEX_POINT('',#47190);
#15048=VERTEX_POINT('',#47192);
#15049=VERTEX_POINT('',#47195);
#15050=VERTEX_POINT('',#47196);
#15051=VERTEX_POINT('',#47198);
#15052=VERTEX_POINT('',#47200);
#15053=VERTEX_POINT('',#47202);
#15054=VERTEX_POINT('',#47204);
#15055=VERTEX_POINT('',#47206);
#15056=VERTEX_POINT('',#47208);
#15057=VERTEX_POINT('',#47211);
#15058=VERTEX_POINT('',#47212);
#15059=VERTEX_POINT('',#47214);
#15060=VERTEX_POINT('',#47216);
#15061=VERTEX_POINT('',#47218);
#15062=VERTEX_POINT('',#47220);
#15063=VERTEX_POINT('',#47222);
#15064=VERTEX_POINT('',#47224);
#15065=VERTEX_POINT('',#47226);
#15066=VERTEX_POINT('',#47228);
#15067=VERTEX_POINT('',#47231);
#15068=VERTEX_POINT('',#47232);
#15069=VERTEX_POINT('',#47234);
#15070=VERTEX_POINT('',#47236);
#15071=VERTEX_POINT('',#47238);
#15072=VERTEX_POINT('',#47240);
#15073=VERTEX_POINT('',#47242);
#15074=VERTEX_POINT('',#47244);
#15075=VERTEX_POINT('',#47246);
#15076=VERTEX_POINT('',#47248);
#15077=VERTEX_POINT('',#47251);
#15078=VERTEX_POINT('',#47252);
#15079=VERTEX_POINT('',#47254);
#15080=VERTEX_POINT('',#47256);
#15081=VERTEX_POINT('',#47258);
#15082=VERTEX_POINT('',#47260);
#15083=VERTEX_POINT('',#47262);
#15084=VERTEX_POINT('',#47264);
#15085=VERTEX_POINT('',#47267);
#15086=VERTEX_POINT('',#47268);
#15087=VERTEX_POINT('',#47270);
#15088=VERTEX_POINT('',#47272);
#15089=VERTEX_POINT('',#47274);
#15090=VERTEX_POINT('',#47276);
#15091=VERTEX_POINT('',#47278);
#15092=VERTEX_POINT('',#47280);
#15093=VERTEX_POINT('',#47283);
#15094=VERTEX_POINT('',#47284);
#15095=VERTEX_POINT('',#47286);
#15096=VERTEX_POINT('',#47288);
#15097=VERTEX_POINT('',#47290);
#15098=VERTEX_POINT('',#47292);
#15099=VERTEX_POINT('',#47294);
#15100=VERTEX_POINT('',#47296);
#15101=VERTEX_POINT('',#47299);
#15102=VERTEX_POINT('',#47300);
#15103=VERTEX_POINT('',#47302);
#15104=VERTEX_POINT('',#47304);
#15105=VERTEX_POINT('',#47306);
#15106=VERTEX_POINT('',#47308);
#15107=VERTEX_POINT('',#47310);
#15108=VERTEX_POINT('',#47312);
#15109=VERTEX_POINT('',#47315);
#15110=VERTEX_POINT('',#47316);
#15111=VERTEX_POINT('',#47318);
#15112=VERTEX_POINT('',#47320);
#15113=VERTEX_POINT('',#47322);
#15114=VERTEX_POINT('',#47324);
#15115=VERTEX_POINT('',#47326);
#15116=VERTEX_POINT('',#47328);
#15117=VERTEX_POINT('',#47331);
#15118=VERTEX_POINT('',#47332);
#15119=VERTEX_POINT('',#47334);
#15120=VERTEX_POINT('',#47336);
#15121=VERTEX_POINT('',#47338);
#15122=VERTEX_POINT('',#47340);
#15123=VERTEX_POINT('',#47342);
#15124=VERTEX_POINT('',#47344);
#15125=VERTEX_POINT('',#47347);
#15126=VERTEX_POINT('',#47348);
#15127=VERTEX_POINT('',#47350);
#15128=VERTEX_POINT('',#47352);
#15129=VERTEX_POINT('',#47354);
#15130=VERTEX_POINT('',#47356);
#15131=VERTEX_POINT('',#47358);
#15132=VERTEX_POINT('',#47360);
#15133=VERTEX_POINT('',#47363);
#15134=VERTEX_POINT('',#47364);
#15135=VERTEX_POINT('',#47366);
#15136=VERTEX_POINT('',#47368);
#15137=VERTEX_POINT('',#47370);
#15138=VERTEX_POINT('',#47372);
#15139=VERTEX_POINT('',#47374);
#15140=VERTEX_POINT('',#47376);
#15141=VERTEX_POINT('',#47379);
#15142=VERTEX_POINT('',#47380);
#15143=VERTEX_POINT('',#47382);
#15144=VERTEX_POINT('',#47384);
#15145=VERTEX_POINT('',#47386);
#15146=VERTEX_POINT('',#47388);
#15147=VERTEX_POINT('',#47390);
#15148=VERTEX_POINT('',#47392);
#15149=VERTEX_POINT('',#47395);
#15150=VERTEX_POINT('',#47396);
#15151=VERTEX_POINT('',#47398);
#15152=VERTEX_POINT('',#47400);
#15153=VERTEX_POINT('',#47402);
#15154=VERTEX_POINT('',#47404);
#15155=VERTEX_POINT('',#47406);
#15156=VERTEX_POINT('',#47408);
#15157=VERTEX_POINT('',#47721);
#15158=VERTEX_POINT('',#48218);
#15159=VERTEX_POINT('',#48727);
#15160=VERTEX_POINT('',#49209);
#15161=VERTEX_POINT('',#49718);
#15162=VERTEX_POINT('',#50200);
#15163=VERTEX_POINT('',#50708);
#15164=VERTEX_POINT('',#51170);
#15165=EDGE_CURVE('',#12274,#12274,#10885,.T.);
#15166=EDGE_CURVE('',#12274,#12275,#10886,.T.);
#15167=EDGE_CURVE('',#12275,#12275,#10887,.T.);
#15168=EDGE_CURVE('',#12276,#12276,#10888,.T.);
#15169=EDGE_CURVE('',#12276,#12277,#10889,.T.);
#15170=EDGE_CURVE('',#12277,#12277,#10890,.T.);
#15171=EDGE_CURVE('',#12276,#12278,#1289,.T.);
#15172=EDGE_CURVE('',#12278,#12278,#10891,.T.);
#15173=EDGE_CURVE('',#12279,#12279,#10892,.T.);
#15174=EDGE_CURVE('',#12279,#12275,#1290,.T.);
#15175=EDGE_CURVE('',#12280,#12280,#10893,.T.);
#15176=EDGE_CURVE('',#12280,#12281,#1291,.T.);
#15177=EDGE_CURVE('',#12281,#12281,#10894,.T.);
#15178=EDGE_CURVE('',#12282,#12282,#10895,.T.);
#15179=EDGE_CURVE('',#12282,#12283,#1292,.T.);
#15180=EDGE_CURVE('',#12283,#12283,#10896,.T.);
#15181=EDGE_CURVE('',#12284,#12284,#10897,.T.);
#15182=EDGE_CURVE('',#12284,#12282,#1293,.T.);
#15183=EDGE_CURVE('',#12285,#12286,#10898,.T.);
#15184=EDGE_CURVE('',#12287,#12285,#580,.T.);
#15185=EDGE_CURVE('',#12287,#12288,#1294,.T.);
#15186=EDGE_CURVE('',#12289,#12288,#10899,.T.);
#15187=EDGE_CURVE('',#12289,#12290,#1295,.T.);
#15188=EDGE_CURVE('',#12290,#12291,#10900,.T.);
#15189=EDGE_CURVE('',#12292,#12291,#1296,.T.);
#15190=EDGE_CURVE('',#12292,#12293,#10901,.T.);
#15191=EDGE_CURVE('',#12294,#12293,#1297,.T.);
#15192=EDGE_CURVE('',#12294,#12286,#581,.T.);
#15193=EDGE_CURVE('',#12295,#12296,#10902,.T.);
#15194=EDGE_CURVE('',#12297,#12295,#1298,.T.);
#15195=EDGE_CURVE('',#12297,#12298,#10903,.T.);
#15196=EDGE_CURVE('',#12299,#12298,#1299,.T.);
#15197=EDGE_CURVE('',#12299,#12300,#582,.T.);
#15198=EDGE_CURVE('',#12300,#12301,#10904,.T.);
#15199=EDGE_CURVE('',#12302,#12301,#583,.T.);
#15200=EDGE_CURVE('',#12302,#12303,#1300,.T.);
#15201=EDGE_CURVE('',#12304,#12303,#10905,.T.);
#15202=EDGE_CURVE('',#12304,#12296,#1301,.T.);
#15203=EDGE_CURVE('',#12305,#12306,#10906,.T.);
#15204=EDGE_CURVE('',#12307,#12305,#1302,.T.);
#15205=EDGE_CURVE('',#12307,#12308,#10907,.T.);
#15206=EDGE_CURVE('',#12309,#12308,#1303,.T.);
#15207=EDGE_CURVE('',#12310,#12309,#10908,.T.);
#15208=EDGE_CURVE('',#12310,#12311,#1304,.T.);
#15209=EDGE_CURVE('',#12312,#12311,#10909,.T.);
#15210=EDGE_CURVE('',#12312,#12306,#1305,.T.);
#15211=EDGE_CURVE('',#12313,#12314,#10910,.T.);
#15212=EDGE_CURVE('',#12315,#12313,#1306,.T.);
#15213=EDGE_CURVE('',#12315,#12316,#10911,.T.);
#15214=EDGE_CURVE('',#12317,#12316,#1307,.T.);
#15215=EDGE_CURVE('',#12318,#12317,#10912,.T.);
#15216=EDGE_CURVE('',#12318,#12319,#1308,.T.);
#15217=EDGE_CURVE('',#12320,#12319,#10913,.T.);
#15218=EDGE_CURVE('',#12320,#12314,#1309,.T.);
#15219=EDGE_CURVE('',#12321,#12322,#10914,.T.);
#15220=EDGE_CURVE('',#12323,#12321,#1310,.T.);
#15221=EDGE_CURVE('',#12323,#12324,#10915,.T.);
#15222=EDGE_CURVE('',#12325,#12324,#1311,.T.);
#15223=EDGE_CURVE('',#12326,#12325,#10916,.T.);
#15224=EDGE_CURVE('',#12326,#12327,#1312,.T.);
#15225=EDGE_CURVE('',#12328,#12327,#10917,.T.);
#15226=EDGE_CURVE('',#12328,#12322,#1313,.T.);
#15227=EDGE_CURVE('',#12329,#12330,#10918,.T.);
#15228=EDGE_CURVE('',#12331,#12329,#1314,.T.);
#15229=EDGE_CURVE('',#12331,#12332,#10919,.T.);
#15230=EDGE_CURVE('',#12333,#12332,#1315,.T.);
#15231=EDGE_CURVE('',#12334,#12333,#10920,.T.);
#15232=EDGE_CURVE('',#12334,#12335,#1316,.T.);
#15233=EDGE_CURVE('',#12336,#12335,#10921,.T.);
#15234=EDGE_CURVE('',#12336,#12330,#1317,.T.);
#15235=EDGE_CURVE('',#12337,#12338,#1318,.T.);
#15236=EDGE_CURVE('',#12338,#12339,#10922,.T.);
#15237=EDGE_CURVE('',#12340,#12339,#1319,.T.);
#15238=EDGE_CURVE('',#12340,#12341,#10923,.T.);
#15239=EDGE_CURVE('',#12342,#12341,#1320,.T.);
#15240=EDGE_CURVE('',#12342,#12343,#10924,.T.);
#15241=EDGE_CURVE('',#12343,#12344,#1321,.T.);
#15242=EDGE_CURVE('',#12337,#12344,#10925,.T.);
#15243=EDGE_CURVE('',#12345,#12346,#1322,.T.);
#15244=EDGE_CURVE('',#12346,#12347,#10926,.T.);
#15245=EDGE_CURVE('',#12348,#12347,#1323,.T.);
#15246=EDGE_CURVE('',#12348,#12349,#10927,.T.);
#15247=EDGE_CURVE('',#12350,#12349,#1324,.T.);
#15248=EDGE_CURVE('',#12350,#12351,#10928,.T.);
#15249=EDGE_CURVE('',#12351,#12352,#1325,.T.);
#15250=EDGE_CURVE('',#12345,#12352,#10929,.T.);
#15251=EDGE_CURVE('',#12353,#12354,#1326,.T.);
#15252=EDGE_CURVE('',#12354,#12355,#10930,.T.);
#15253=EDGE_CURVE('',#12356,#12355,#1327,.T.);
#15254=EDGE_CURVE('',#12356,#12357,#10931,.T.);
#15255=EDGE_CURVE('',#12358,#12357,#1328,.T.);
#15256=EDGE_CURVE('',#12358,#12359,#10932,.T.);
#15257=EDGE_CURVE('',#12359,#12360,#1329,.T.);
#15258=EDGE_CURVE('',#12353,#12360,#10933,.T.);
#15259=EDGE_CURVE('',#12361,#12362,#1330,.T.);
#15260=EDGE_CURVE('',#12362,#12363,#10934,.T.);
#15261=EDGE_CURVE('',#12364,#12363,#1331,.T.);
#15262=EDGE_CURVE('',#12364,#12365,#10935,.T.);
#15263=EDGE_CURVE('',#12366,#12365,#1332,.T.);
#15264=EDGE_CURVE('',#12366,#12367,#10936,.T.);
#15265=EDGE_CURVE('',#12367,#12368,#1333,.T.);
#15266=EDGE_CURVE('',#12361,#12368,#10937,.T.);
#15267=EDGE_CURVE('',#12369,#12370,#1334,.T.);
#15268=EDGE_CURVE('',#12371,#12369,#10938,.T.);
#15269=EDGE_CURVE('',#12371,#12372,#1335,.T.);
#15270=EDGE_CURVE('',#12373,#12372,#10939,.T.);
#15271=EDGE_CURVE('',#12374,#12373,#1336,.T.);
#15272=EDGE_CURVE('',#12374,#12375,#10940,.T.);
#15273=EDGE_CURVE('',#12376,#12375,#1337,.T.);
#15274=EDGE_CURVE('',#12376,#12370,#10941,.T.);
#15275=EDGE_CURVE('',#12377,#12378,#1338,.T.);
#15276=EDGE_CURVE('',#12379,#12377,#10942,.T.);
#15277=EDGE_CURVE('',#12379,#12380,#1339,.T.);
#15278=EDGE_CURVE('',#12381,#12380,#10943,.T.);
#15279=EDGE_CURVE('',#12382,#12381,#1340,.T.);
#15280=EDGE_CURVE('',#12382,#12383,#10944,.T.);
#15281=EDGE_CURVE('',#12384,#12383,#1341,.T.);
#15282=EDGE_CURVE('',#12384,#12378,#10945,.T.);
#15283=EDGE_CURVE('',#12385,#12386,#1342,.T.);
#15284=EDGE_CURVE('',#12387,#12385,#10946,.T.);
#15285=EDGE_CURVE('',#12387,#12388,#1343,.T.);
#15286=EDGE_CURVE('',#12389,#12388,#10947,.T.);
#15287=EDGE_CURVE('',#12390,#12389,#1344,.T.);
#15288=EDGE_CURVE('',#12390,#12391,#10948,.T.);
#15289=EDGE_CURVE('',#12392,#12391,#1345,.T.);
#15290=EDGE_CURVE('',#12392,#12386,#10949,.T.);
#15291=EDGE_CURVE('',#12393,#12394,#1346,.T.);
#15292=EDGE_CURVE('',#12395,#12393,#10950,.T.);
#15293=EDGE_CURVE('',#12395,#12396,#1347,.T.);
#15294=EDGE_CURVE('',#12397,#12396,#10951,.T.);
#15295=EDGE_CURVE('',#12398,#12397,#1348,.T.);
#15296=EDGE_CURVE('',#12398,#12399,#10952,.T.);
#15297=EDGE_CURVE('',#12400,#12399,#1349,.T.);
#15298=EDGE_CURVE('',#12400,#12394,#10953,.T.);
#15299=EDGE_CURVE('',#12401,#12402,#1350,.T.);
#15300=EDGE_CURVE('',#12403,#12401,#10954,.T.);
#15301=EDGE_CURVE('',#12403,#12404,#1351,.T.);
#15302=EDGE_CURVE('',#12405,#12404,#10955,.T.);
#15303=EDGE_CURVE('',#12406,#12405,#1352,.T.);
#15304=EDGE_CURVE('',#12406,#12407,#10956,.T.);
#15305=EDGE_CURVE('',#12408,#12407,#1353,.T.);
#15306=EDGE_CURVE('',#12408,#12402,#10957,.T.);
#15307=EDGE_CURVE('',#12409,#12410,#1354,.T.);
#15308=EDGE_CURVE('',#12411,#12409,#10958,.T.);
#15309=EDGE_CURVE('',#12411,#12412,#1355,.T.);
#15310=EDGE_CURVE('',#12413,#12412,#91,.T.);
#15311=EDGE_CURVE('',#12414,#12413,#10959,.T.);
#15312=EDGE_CURVE('',#12414,#12415,#92,.T.);
#15313=EDGE_CURVE('',#12416,#12415,#1356,.T.);
#15314=EDGE_CURVE('',#12416,#12410,#10960,.T.);
#15315=EDGE_CURVE('',#12417,#12418,#1357,.T.);
#15316=EDGE_CURVE('',#12419,#12417,#10961,.T.);
#15317=EDGE_CURVE('',#12419,#12420,#1358,.T.);
#15318=EDGE_CURVE('',#12421,#12420,#10962,.T.);
#15319=EDGE_CURVE('',#12422,#12421,#1359,.T.);
#15320=EDGE_CURVE('',#12422,#12423,#10963,.T.);
#15321=EDGE_CURVE('',#12424,#12423,#1360,.T.);
#15322=EDGE_CURVE('',#12424,#12418,#10964,.T.);
#15323=EDGE_CURVE('',#12425,#12426,#10965,.T.);
#15324=EDGE_CURVE('',#12425,#12427,#93,.T.);
#15325=EDGE_CURVE('',#12428,#12427,#1361,.T.);
#15326=EDGE_CURVE('',#12428,#12429,#10966,.T.);
#15327=EDGE_CURVE('',#12430,#12429,#1362,.T.);
#15328=EDGE_CURVE('',#12430,#12431,#10967,.T.);
#15329=EDGE_CURVE('',#12432,#12431,#1363,.T.);
#15330=EDGE_CURVE('',#12432,#12426,#94,.T.);
#15331=EDGE_CURVE('',#12433,#12434,#10968,.T.);
#15332=EDGE_CURVE('',#12433,#12435,#95,.T.);
#15333=EDGE_CURVE('',#12436,#12435,#1364,.T.);
#15334=EDGE_CURVE('',#12436,#12437,#10969,.T.);
#15335=EDGE_CURVE('',#12438,#12437,#1365,.T.);
#15336=EDGE_CURVE('',#12438,#12439,#10970,.T.);
#15337=EDGE_CURVE('',#12440,#12439,#1366,.T.);
#15338=EDGE_CURVE('',#12440,#12434,#96,.T.);
#15339=EDGE_CURVE('',#12441,#12442,#10971,.T.);
#15340=EDGE_CURVE('',#12441,#12443,#97,.T.);
#15341=EDGE_CURVE('',#12444,#12443,#1367,.T.);
#15342=EDGE_CURVE('',#12444,#12445,#10972,.T.);
#15343=EDGE_CURVE('',#12446,#12445,#1368,.T.);
#15344=EDGE_CURVE('',#12446,#12447,#10973,.T.);
#15345=EDGE_CURVE('',#12448,#12447,#1369,.T.);
#15346=EDGE_CURVE('',#12448,#12442,#98,.T.);
#15347=EDGE_CURVE('',#12449,#12450,#10974,.T.);
#15348=EDGE_CURVE('',#12451,#12450,#1370,.T.);
#15349=EDGE_CURVE('',#12451,#12452,#10975,.T.);
#15350=EDGE_CURVE('',#12453,#12452,#1371,.T.);
#15351=EDGE_CURVE('',#12453,#12454,#10976,.T.);
#15352=EDGE_CURVE('',#12455,#12454,#1372,.T.);
#15353=EDGE_CURVE('',#12455,#12456,#10977,.T.);
#15354=EDGE_CURVE('',#12449,#12456,#1373,.T.);
#15355=EDGE_CURVE('',#12457,#12458,#10978,.T.);
#15356=EDGE_CURVE('',#12459,#12458,#1374,.T.);
#15357=EDGE_CURVE('',#12459,#12460,#10979,.T.);
#15358=EDGE_CURVE('',#12461,#12460,#1375,.T.);
#15359=EDGE_CURVE('',#12461,#12462,#10980,.T.);
#15360=EDGE_CURVE('',#12463,#12462,#1376,.T.);
#15361=EDGE_CURVE('',#12463,#12464,#10981,.T.);
#15362=EDGE_CURVE('',#12457,#12464,#1377,.T.);
#15363=EDGE_CURVE('',#12465,#12466,#10982,.T.);
#15364=EDGE_CURVE('',#12467,#12466,#1378,.T.);
#15365=EDGE_CURVE('',#12467,#12468,#10983,.T.);
#15366=EDGE_CURVE('',#12469,#12468,#1379,.T.);
#15367=EDGE_CURVE('',#12469,#12470,#10984,.T.);
#15368=EDGE_CURVE('',#12471,#12470,#1380,.T.);
#15369=EDGE_CURVE('',#12471,#12472,#10985,.T.);
#15370=EDGE_CURVE('',#12465,#12472,#1381,.T.);
#15371=EDGE_CURVE('',#12473,#12474,#10986,.T.);
#15372=EDGE_CURVE('',#12475,#12474,#1382,.T.);
#15373=EDGE_CURVE('',#12475,#12476,#10987,.T.);
#15374=EDGE_CURVE('',#12477,#12476,#1383,.T.);
#15375=EDGE_CURVE('',#12477,#12478,#10988,.T.);
#15376=EDGE_CURVE('',#12479,#12478,#1384,.T.);
#15377=EDGE_CURVE('',#12479,#12480,#10989,.T.);
#15378=EDGE_CURVE('',#12473,#12480,#1385,.T.);
#15379=EDGE_CURVE('',#12481,#12482,#10990,.T.);
#15380=EDGE_CURVE('',#12483,#12482,#1386,.T.);
#15381=EDGE_CURVE('',#12483,#12484,#10991,.T.);
#15382=EDGE_CURVE('',#12485,#12484,#1387,.T.);
#15383=EDGE_CURVE('',#12485,#12486,#10992,.T.);
#15384=EDGE_CURVE('',#12487,#12486,#1388,.T.);
#15385=EDGE_CURVE('',#12487,#12488,#10993,.T.);
#15386=EDGE_CURVE('',#12481,#12488,#1389,.T.);
#15387=EDGE_CURVE('',#12489,#12490,#10994,.T.);
#15388=EDGE_CURVE('',#12491,#12490,#1390,.T.);
#15389=EDGE_CURVE('',#12491,#12492,#10995,.T.);
#15390=EDGE_CURVE('',#12493,#12492,#1391,.T.);
#15391=EDGE_CURVE('',#12493,#12494,#10996,.T.);
#15392=EDGE_CURVE('',#12495,#12494,#1392,.T.);
#15393=EDGE_CURVE('',#12495,#12496,#10997,.T.);
#15394=EDGE_CURVE('',#12489,#12496,#1393,.T.);
#15395=EDGE_CURVE('',#12497,#12498,#10998,.T.);
#15396=EDGE_CURVE('',#12499,#12498,#1394,.T.);
#15397=EDGE_CURVE('',#12499,#12500,#10999,.T.);
#15398=EDGE_CURVE('',#12501,#12500,#1395,.T.);
#15399=EDGE_CURVE('',#12501,#12502,#11000,.T.);
#15400=EDGE_CURVE('',#12503,#12502,#1396,.T.);
#15401=EDGE_CURVE('',#12503,#12504,#11001,.T.);
#15402=EDGE_CURVE('',#12497,#12504,#1397,.T.);
#15403=EDGE_CURVE('',#12505,#12506,#11002,.T.);
#15404=EDGE_CURVE('',#12507,#12506,#1398,.T.);
#15405=EDGE_CURVE('',#12507,#12508,#11003,.T.);
#15406=EDGE_CURVE('',#12509,#12508,#1399,.T.);
#15407=EDGE_CURVE('',#12509,#12510,#11004,.T.);
#15408=EDGE_CURVE('',#12511,#12510,#1400,.T.);
#15409=EDGE_CURVE('',#12511,#12512,#11005,.T.);
#15410=EDGE_CURVE('',#12505,#12512,#1401,.T.);
#15411=EDGE_CURVE('',#12513,#12514,#11006,.T.);
#15412=EDGE_CURVE('',#12515,#12514,#1402,.T.);
#15413=EDGE_CURVE('',#12515,#12516,#11007,.T.);
#15414=EDGE_CURVE('',#12517,#12516,#1403,.T.);
#15415=EDGE_CURVE('',#12517,#12518,#11008,.T.);
#15416=EDGE_CURVE('',#12519,#12518,#1404,.T.);
#15417=EDGE_CURVE('',#12519,#12520,#11009,.T.);
#15418=EDGE_CURVE('',#12513,#12520,#1405,.T.);
#15419=EDGE_CURVE('',#12521,#12522,#11010,.T.);
#15420=EDGE_CURVE('',#12523,#12522,#1406,.T.);
#15421=EDGE_CURVE('',#12523,#12524,#11011,.T.);
#15422=EDGE_CURVE('',#12525,#12524,#1407,.T.);
#15423=EDGE_CURVE('',#12525,#12526,#11012,.T.);
#15424=EDGE_CURVE('',#12527,#12526,#1408,.T.);
#15425=EDGE_CURVE('',#12527,#12528,#11013,.T.);
#15426=EDGE_CURVE('',#12521,#12528,#1409,.T.);
#15427=EDGE_CURVE('',#12529,#12530,#11014,.T.);
#15428=EDGE_CURVE('',#12531,#12530,#1410,.T.);
#15429=EDGE_CURVE('',#12531,#12532,#11015,.T.);
#15430=EDGE_CURVE('',#12533,#12532,#1411,.T.);
#15431=EDGE_CURVE('',#12533,#12534,#11016,.T.);
#15432=EDGE_CURVE('',#12535,#12534,#1412,.T.);
#15433=EDGE_CURVE('',#12535,#12536,#11017,.T.);
#15434=EDGE_CURVE('',#12529,#12536,#1413,.T.);
#15435=EDGE_CURVE('',#12537,#12538,#11018,.T.);
#15436=EDGE_CURVE('',#12539,#12538,#1414,.T.);
#15437=EDGE_CURVE('',#12539,#12540,#11019,.T.);
#15438=EDGE_CURVE('',#12541,#12540,#1415,.T.);
#15439=EDGE_CURVE('',#12541,#12542,#11020,.T.);
#15440=EDGE_CURVE('',#12543,#12542,#1416,.T.);
#15441=EDGE_CURVE('',#12543,#12544,#11021,.T.);
#15442=EDGE_CURVE('',#12537,#12544,#1417,.T.);
#15443=EDGE_CURVE('',#12545,#12546,#11022,.T.);
#15444=EDGE_CURVE('',#12547,#12546,#1418,.T.);
#15445=EDGE_CURVE('',#12547,#12548,#11023,.T.);
#15446=EDGE_CURVE('',#12549,#12548,#1419,.T.);
#15447=EDGE_CURVE('',#12549,#12550,#11024,.T.);
#15448=EDGE_CURVE('',#12551,#12550,#1420,.T.);
#15449=EDGE_CURVE('',#12551,#12552,#11025,.T.);
#15450=EDGE_CURVE('',#12545,#12552,#1421,.T.);
#15451=EDGE_CURVE('',#12553,#12554,#1422,.T.);
#15452=EDGE_CURVE('',#12554,#12555,#11026,.T.);
#15453=EDGE_CURVE('',#12555,#12556,#1423,.T.);
#15454=EDGE_CURVE('',#12557,#12556,#11027,.T.);
#15455=EDGE_CURVE('',#12557,#12558,#1424,.T.);
#15456=EDGE_CURVE('',#12558,#12559,#11028,.T.);
#15457=EDGE_CURVE('',#12559,#12560,#1425,.T.);
#15458=EDGE_CURVE('',#12560,#12553,#11029,.T.);
#15459=EDGE_CURVE('',#12561,#12562,#11030,.T.);
#15460=EDGE_CURVE('',#12563,#12562,#99,.T.);
#15461=EDGE_CURVE('',#12563,#12564,#1426,.T.);
#15462=EDGE_CURVE('',#12565,#12564,#11031,.T.);
#15463=EDGE_CURVE('',#12565,#12566,#1427,.T.);
#15464=EDGE_CURVE('',#12567,#12566,#11032,.T.);
#15465=EDGE_CURVE('',#12567,#12568,#1428,.T.);
#15466=EDGE_CURVE('',#12561,#12568,#100,.T.);
#15467=EDGE_CURVE('',#12569,#12570,#11033,.T.);
#15468=EDGE_CURVE('',#12571,#12570,#101,.T.);
#15469=EDGE_CURVE('',#12571,#12572,#1429,.T.);
#15470=EDGE_CURVE('',#12573,#12572,#11034,.T.);
#15471=EDGE_CURVE('',#12573,#12574,#1430,.T.);
#15472=EDGE_CURVE('',#12575,#12574,#11035,.T.);
#15473=EDGE_CURVE('',#12575,#12576,#1431,.T.);
#15474=EDGE_CURVE('',#12569,#12576,#102,.T.);
#15475=EDGE_CURVE('',#12577,#12578,#11036,.T.);
#15476=EDGE_CURVE('',#12579,#12578,#103,.T.);
#15477=EDGE_CURVE('',#12579,#12580,#1432,.T.);
#15478=EDGE_CURVE('',#12581,#12580,#11037,.T.);
#15479=EDGE_CURVE('',#12581,#12582,#1433,.T.);
#15480=EDGE_CURVE('',#12583,#12582,#11038,.T.);
#15481=EDGE_CURVE('',#12583,#12584,#1434,.T.);
#15482=EDGE_CURVE('',#12577,#12584,#104,.T.);
#15483=EDGE_CURVE('',#12585,#12586,#11039,.T.);
#15484=EDGE_CURVE('',#12585,#12587,#1435,.T.);
#15485=EDGE_CURVE('',#12588,#12587,#11040,.T.);
#15486=EDGE_CURVE('',#12588,#12589,#1436,.T.);
#15487=EDGE_CURVE('',#12590,#12589,#11041,.T.);
#15488=EDGE_CURVE('',#12590,#12591,#1437,.T.);
#15489=EDGE_CURVE('',#12592,#12591,#11042,.T.);
#15490=EDGE_CURVE('',#12592,#12586,#1438,.T.);
#15491=EDGE_CURVE('',#12593,#12594,#11043,.T.);
#15492=EDGE_CURVE('',#12593,#12595,#1439,.T.);
#15493=EDGE_CURVE('',#12596,#12595,#11044,.T.);
#15494=EDGE_CURVE('',#12596,#12597,#1440,.T.);
#15495=EDGE_CURVE('',#12598,#12597,#11045,.T.);
#15496=EDGE_CURVE('',#12598,#12599,#1441,.T.);
#15497=EDGE_CURVE('',#12600,#12599,#11046,.T.);
#15498=EDGE_CURVE('',#12600,#12594,#1442,.T.);
#15499=EDGE_CURVE('',#12601,#12602,#11047,.T.);
#15500=EDGE_CURVE('',#12601,#12603,#1443,.T.);
#15501=EDGE_CURVE('',#12604,#12603,#11048,.T.);
#15502=EDGE_CURVE('',#12604,#12605,#1444,.T.);
#15503=EDGE_CURVE('',#12606,#12605,#11049,.T.);
#15504=EDGE_CURVE('',#12606,#12607,#1445,.T.);
#15505=EDGE_CURVE('',#12608,#12607,#11050,.T.);
#15506=EDGE_CURVE('',#12608,#12602,#1446,.T.);
#15507=EDGE_CURVE('',#12609,#12610,#11051,.T.);
#15508=EDGE_CURVE('',#12609,#12611,#1447,.T.);
#15509=EDGE_CURVE('',#12612,#12611,#11052,.T.);
#15510=EDGE_CURVE('',#12612,#12613,#1448,.T.);
#15511=EDGE_CURVE('',#12614,#12613,#11053,.T.);
#15512=EDGE_CURVE('',#12614,#12615,#1449,.T.);
#15513=EDGE_CURVE('',#12616,#12615,#11054,.T.);
#15514=EDGE_CURVE('',#12616,#12610,#1450,.T.);
#15515=EDGE_CURVE('',#12617,#12618,#11055,.T.);
#15516=EDGE_CURVE('',#12617,#12619,#1451,.T.);
#15517=EDGE_CURVE('',#12620,#12619,#11056,.T.);
#15518=EDGE_CURVE('',#12620,#12621,#1452,.T.);
#15519=EDGE_CURVE('',#12622,#12621,#11057,.T.);
#15520=EDGE_CURVE('',#12622,#12623,#1453,.T.);
#15521=EDGE_CURVE('',#12624,#12623,#11058,.T.);
#15522=EDGE_CURVE('',#12624,#12618,#1454,.T.);
#15523=EDGE_CURVE('',#12625,#12626,#11059,.T.);
#15524=EDGE_CURVE('',#12625,#12627,#1455,.T.);
#15525=EDGE_CURVE('',#12628,#12627,#11060,.T.);
#15526=EDGE_CURVE('',#12628,#12629,#1456,.T.);
#15527=EDGE_CURVE('',#12630,#12629,#11061,.T.);
#15528=EDGE_CURVE('',#12630,#12631,#1457,.T.);
#15529=EDGE_CURVE('',#12632,#12631,#11062,.T.);
#15530=EDGE_CURVE('',#12632,#12626,#1458,.T.);
#15531=EDGE_CURVE('',#12633,#12634,#11063,.T.);
#15532=EDGE_CURVE('',#12633,#12635,#1459,.T.);
#15533=EDGE_CURVE('',#12636,#12635,#11064,.T.);
#15534=EDGE_CURVE('',#12636,#12637,#1460,.T.);
#15535=EDGE_CURVE('',#12638,#12637,#11065,.T.);
#15536=EDGE_CURVE('',#12638,#12639,#1461,.T.);
#15537=EDGE_CURVE('',#12640,#12639,#11066,.T.);
#15538=EDGE_CURVE('',#12640,#12634,#1462,.T.);
#15539=EDGE_CURVE('',#12641,#12642,#11067,.T.);
#15540=EDGE_CURVE('',#12641,#12643,#1463,.T.);
#15541=EDGE_CURVE('',#12644,#12643,#11068,.T.);
#15542=EDGE_CURVE('',#12644,#12645,#1464,.T.);
#15543=EDGE_CURVE('',#12646,#12645,#11069,.T.);
#15544=EDGE_CURVE('',#12646,#12647,#1465,.T.);
#15545=EDGE_CURVE('',#12648,#12647,#11070,.T.);
#15546=EDGE_CURVE('',#12648,#12642,#1466,.T.);
#15547=EDGE_CURVE('',#12649,#12650,#11071,.T.);
#15548=EDGE_CURVE('',#12649,#12651,#1467,.T.);
#15549=EDGE_CURVE('',#12652,#12651,#11072,.T.);
#15550=EDGE_CURVE('',#12652,#12653,#1468,.T.);
#15551=EDGE_CURVE('',#12654,#12653,#11073,.T.);
#15552=EDGE_CURVE('',#12654,#12655,#1469,.T.);
#15553=EDGE_CURVE('',#12656,#12655,#11074,.T.);
#15554=EDGE_CURVE('',#12656,#12650,#1470,.T.);
#15555=EDGE_CURVE('',#12657,#12658,#11075,.T.);
#15556=EDGE_CURVE('',#12657,#12659,#1471,.T.);
#15557=EDGE_CURVE('',#12660,#12659,#11076,.T.);
#15558=EDGE_CURVE('',#12660,#12661,#1472,.T.);
#15559=EDGE_CURVE('',#12662,#12661,#11077,.T.);
#15560=EDGE_CURVE('',#12662,#12663,#1473,.T.);
#15561=EDGE_CURVE('',#12664,#12663,#11078,.T.);
#15562=EDGE_CURVE('',#12664,#12658,#1474,.T.);
#15563=EDGE_CURVE('',#12665,#12666,#11079,.T.);
#15564=EDGE_CURVE('',#12665,#12667,#1475,.T.);
#15565=EDGE_CURVE('',#12668,#12667,#11080,.T.);
#15566=EDGE_CURVE('',#12668,#12669,#1476,.T.);
#15567=EDGE_CURVE('',#12670,#12669,#11081,.T.);
#15568=EDGE_CURVE('',#12670,#12671,#1477,.T.);
#15569=EDGE_CURVE('',#12672,#12671,#11082,.T.);
#15570=EDGE_CURVE('',#12672,#12666,#1478,.T.);
#15571=EDGE_CURVE('',#12673,#12674,#11083,.T.);
#15572=EDGE_CURVE('',#12673,#12675,#1479,.T.);
#15573=EDGE_CURVE('',#12676,#12675,#11084,.T.);
#15574=EDGE_CURVE('',#12676,#12677,#1480,.T.);
#15575=EDGE_CURVE('',#12678,#12677,#11085,.T.);
#15576=EDGE_CURVE('',#12678,#12679,#1481,.T.);
#15577=EDGE_CURVE('',#12680,#12679,#11086,.T.);
#15578=EDGE_CURVE('',#12680,#12674,#1482,.T.);
#15579=EDGE_CURVE('',#12681,#12682,#11087,.T.);
#15580=EDGE_CURVE('',#12681,#12683,#1483,.T.);
#15581=EDGE_CURVE('',#12684,#12683,#11088,.T.);
#15582=EDGE_CURVE('',#12684,#12685,#1484,.T.);
#15583=EDGE_CURVE('',#12686,#12685,#11089,.T.);
#15584=EDGE_CURVE('',#12686,#12687,#1485,.T.);
#15585=EDGE_CURVE('',#12688,#12687,#11090,.T.);
#15586=EDGE_CURVE('',#12688,#12682,#1486,.T.);
#15587=EDGE_CURVE('',#12689,#12690,#11091,.T.);
#15588=EDGE_CURVE('',#12691,#12689,#1487,.T.);
#15589=EDGE_CURVE('',#12691,#12692,#11092,.T.);
#15590=EDGE_CURVE('',#12693,#12692,#1488,.T.);
#15591=EDGE_CURVE('',#12693,#12694,#584,.T.);
#15592=EDGE_CURVE('',#12694,#12695,#11093,.T.);
#15593=EDGE_CURVE('',#12696,#12695,#585,.T.);
#15594=EDGE_CURVE('',#12696,#12697,#1489,.T.);
#15595=EDGE_CURVE('',#12698,#12697,#11094,.T.);
#15596=EDGE_CURVE('',#12698,#12690,#1490,.T.);
#15597=EDGE_CURVE('',#12699,#12700,#11095,.T.);
#15598=EDGE_CURVE('',#12701,#12699,#1491,.T.);
#15599=EDGE_CURVE('',#12701,#12702,#11096,.T.);
#15600=EDGE_CURVE('',#12703,#12702,#1492,.T.);
#15601=EDGE_CURVE('',#12704,#12703,#11097,.T.);
#15602=EDGE_CURVE('',#12704,#12705,#1493,.T.);
#15603=EDGE_CURVE('',#12706,#12705,#11098,.T.);
#15604=EDGE_CURVE('',#12706,#12700,#1494,.T.);
#15605=EDGE_CURVE('',#12707,#12708,#11099,.T.);
#15606=EDGE_CURVE('',#12709,#12707,#1495,.T.);
#15607=EDGE_CURVE('',#12709,#12710,#11100,.T.);
#15608=EDGE_CURVE('',#12711,#12710,#1496,.T.);
#15609=EDGE_CURVE('',#12712,#12711,#11101,.T.);
#15610=EDGE_CURVE('',#12712,#12713,#1497,.T.);
#15611=EDGE_CURVE('',#12714,#12713,#11102,.T.);
#15612=EDGE_CURVE('',#12714,#12708,#1498,.T.);
#15613=EDGE_CURVE('',#12715,#12716,#11103,.T.);
#15614=EDGE_CURVE('',#12717,#12715,#1499,.T.);
#15615=EDGE_CURVE('',#12717,#12718,#11104,.T.);
#15616=EDGE_CURVE('',#12719,#12718,#1500,.T.);
#15617=EDGE_CURVE('',#12720,#12719,#11105,.T.);
#15618=EDGE_CURVE('',#12720,#12721,#1501,.T.);
#15619=EDGE_CURVE('',#12722,#12721,#11106,.T.);
#15620=EDGE_CURVE('',#12722,#12716,#1502,.T.);
#15621=EDGE_CURVE('',#12723,#12724,#1503,.T.);
#15622=EDGE_CURVE('',#12725,#12723,#11107,.T.);
#15623=EDGE_CURVE('',#12725,#12726,#1504,.T.);
#15624=EDGE_CURVE('',#12727,#12726,#11108,.T.);
#15625=EDGE_CURVE('',#12728,#12727,#1505,.T.);
#15626=EDGE_CURVE('',#12728,#12729,#11109,.T.);
#15627=EDGE_CURVE('',#12730,#12729,#1506,.T.);
#15628=EDGE_CURVE('',#12730,#12724,#11110,.T.);
#15629=EDGE_CURVE('',#12731,#12732,#1507,.T.);
#15630=EDGE_CURVE('',#12733,#12731,#11111,.T.);
#15631=EDGE_CURVE('',#12733,#12734,#1508,.T.);
#15632=EDGE_CURVE('',#12735,#12734,#11112,.T.);
#15633=EDGE_CURVE('',#12736,#12735,#1509,.T.);
#15634=EDGE_CURVE('',#12736,#12737,#11113,.T.);
#15635=EDGE_CURVE('',#12738,#12737,#1510,.T.);
#15636=EDGE_CURVE('',#12738,#12732,#11114,.T.);
#15637=EDGE_CURVE('',#12739,#12740,#1511,.T.);
#15638=EDGE_CURVE('',#12741,#12739,#11115,.T.);
#15639=EDGE_CURVE('',#12741,#12742,#1512,.T.);
#15640=EDGE_CURVE('',#12743,#12742,#11116,.T.);
#15641=EDGE_CURVE('',#12744,#12743,#1513,.T.);
#15642=EDGE_CURVE('',#12744,#12745,#11117,.T.);
#15643=EDGE_CURVE('',#12746,#12745,#1514,.T.);
#15644=EDGE_CURVE('',#12746,#12740,#11118,.T.);
#15645=EDGE_CURVE('',#12747,#12748,#1515,.T.);
#15646=EDGE_CURVE('',#12749,#12747,#11119,.T.);
#15647=EDGE_CURVE('',#12749,#12750,#1516,.T.);
#15648=EDGE_CURVE('',#12751,#12750,#11120,.T.);
#15649=EDGE_CURVE('',#12752,#12751,#1517,.T.);
#15650=EDGE_CURVE('',#12752,#12753,#11121,.T.);
#15651=EDGE_CURVE('',#12754,#12753,#1518,.T.);
#15652=EDGE_CURVE('',#12754,#12748,#11122,.T.);
#15653=EDGE_CURVE('',#12755,#12756,#1519,.T.);
#15654=EDGE_CURVE('',#12757,#12755,#11123,.T.);
#15655=EDGE_CURVE('',#12757,#12758,#1520,.T.);
#15656=EDGE_CURVE('',#12759,#12758,#11124,.T.);
#15657=EDGE_CURVE('',#12760,#12759,#1521,.T.);
#15658=EDGE_CURVE('',#12760,#12761,#11125,.T.);
#15659=EDGE_CURVE('',#12762,#12761,#1522,.T.);
#15660=EDGE_CURVE('',#12762,#12756,#11126,.T.);
#15661=EDGE_CURVE('',#12763,#12764,#1523,.T.);
#15662=EDGE_CURVE('',#12765,#12763,#11127,.T.);
#15663=EDGE_CURVE('',#12765,#12766,#1524,.T.);
#15664=EDGE_CURVE('',#12767,#12766,#105,.T.);
#15665=EDGE_CURVE('',#12768,#12767,#11128,.T.);
#15666=EDGE_CURVE('',#12768,#12769,#106,.T.);
#15667=EDGE_CURVE('',#12770,#12769,#1525,.T.);
#15668=EDGE_CURVE('',#12770,#12764,#11129,.T.);
#15669=EDGE_CURVE('',#12771,#12772,#1526,.T.);
#15670=EDGE_CURVE('',#12773,#12771,#11130,.T.);
#15671=EDGE_CURVE('',#12773,#12774,#1527,.T.);
#15672=EDGE_CURVE('',#12775,#12774,#11131,.T.);
#15673=EDGE_CURVE('',#12776,#12775,#1528,.T.);
#15674=EDGE_CURVE('',#12776,#12777,#11132,.T.);
#15675=EDGE_CURVE('',#12778,#12777,#1529,.T.);
#15676=EDGE_CURVE('',#12778,#12772,#11133,.T.);
#15677=EDGE_CURVE('',#12779,#12780,#11134,.T.);
#15678=EDGE_CURVE('',#12779,#12781,#107,.T.);
#15679=EDGE_CURVE('',#12782,#12781,#1530,.T.);
#15680=EDGE_CURVE('',#12782,#12783,#11135,.T.);
#15681=EDGE_CURVE('',#12784,#12783,#1531,.T.);
#15682=EDGE_CURVE('',#12784,#12785,#11136,.T.);
#15683=EDGE_CURVE('',#12786,#12785,#1532,.T.);
#15684=EDGE_CURVE('',#12786,#12780,#108,.T.);
#15685=EDGE_CURVE('',#12787,#12788,#11137,.T.);
#15686=EDGE_CURVE('',#12787,#12789,#109,.T.);
#15687=EDGE_CURVE('',#12790,#12789,#1533,.T.);
#15688=EDGE_CURVE('',#12790,#12791,#11138,.T.);
#15689=EDGE_CURVE('',#12792,#12791,#1534,.T.);
#15690=EDGE_CURVE('',#12792,#12793,#11139,.T.);
#15691=EDGE_CURVE('',#12794,#12793,#1535,.T.);
#15692=EDGE_CURVE('',#12794,#12788,#110,.T.);
#15693=EDGE_CURVE('',#12795,#12796,#11140,.T.);
#15694=EDGE_CURVE('',#12795,#12797,#111,.T.);
#15695=EDGE_CURVE('',#12798,#12797,#1536,.T.);
#15696=EDGE_CURVE('',#12798,#12799,#11141,.T.);
#15697=EDGE_CURVE('',#12800,#12799,#1537,.T.);
#15698=EDGE_CURVE('',#12800,#12801,#11142,.T.);
#15699=EDGE_CURVE('',#12802,#12801,#1538,.T.);
#15700=EDGE_CURVE('',#12802,#12796,#112,.T.);
#15701=EDGE_CURVE('',#12803,#12804,#11143,.T.);
#15702=EDGE_CURVE('',#12805,#12804,#1539,.T.);
#15703=EDGE_CURVE('',#12805,#12806,#11144,.T.);
#15704=EDGE_CURVE('',#12807,#12806,#1540,.T.);
#15705=EDGE_CURVE('',#12807,#12808,#11145,.T.);
#15706=EDGE_CURVE('',#12809,#12808,#1541,.T.);
#15707=EDGE_CURVE('',#12809,#12810,#11146,.T.);
#15708=EDGE_CURVE('',#12803,#12810,#1542,.T.);
#15709=EDGE_CURVE('',#12811,#12812,#11147,.T.);
#15710=EDGE_CURVE('',#12813,#12812,#1543,.T.);
#15711=EDGE_CURVE('',#12813,#12814,#11148,.T.);
#15712=EDGE_CURVE('',#12815,#12814,#1544,.T.);
#15713=EDGE_CURVE('',#12815,#12816,#11149,.T.);
#15714=EDGE_CURVE('',#12817,#12816,#1545,.T.);
#15715=EDGE_CURVE('',#12817,#12818,#11150,.T.);
#15716=EDGE_CURVE('',#12811,#12818,#1546,.T.);
#15717=EDGE_CURVE('',#12819,#12820,#11151,.T.);
#15718=EDGE_CURVE('',#12821,#12820,#1547,.T.);
#15719=EDGE_CURVE('',#12821,#12822,#11152,.T.);
#15720=EDGE_CURVE('',#12823,#12822,#1548,.T.);
#15721=EDGE_CURVE('',#12823,#12824,#11153,.T.);
#15722=EDGE_CURVE('',#12825,#12824,#1549,.T.);
#15723=EDGE_CURVE('',#12825,#12826,#11154,.T.);
#15724=EDGE_CURVE('',#12819,#12826,#1550,.T.);
#15725=EDGE_CURVE('',#12827,#12828,#11155,.T.);
#15726=EDGE_CURVE('',#12829,#12828,#1551,.T.);
#15727=EDGE_CURVE('',#12829,#12830,#11156,.T.);
#15728=EDGE_CURVE('',#12831,#12830,#1552,.T.);
#15729=EDGE_CURVE('',#12831,#12832,#11157,.T.);
#15730=EDGE_CURVE('',#12833,#12832,#1553,.T.);
#15731=EDGE_CURVE('',#12833,#12834,#11158,.T.);
#15732=EDGE_CURVE('',#12827,#12834,#1554,.T.);
#15733=EDGE_CURVE('',#12835,#12836,#11159,.T.);
#15734=EDGE_CURVE('',#12837,#12836,#1555,.T.);
#15735=EDGE_CURVE('',#12837,#12838,#11160,.T.);
#15736=EDGE_CURVE('',#12839,#12838,#1556,.T.);
#15737=EDGE_CURVE('',#12839,#12840,#11161,.T.);
#15738=EDGE_CURVE('',#12841,#12840,#1557,.T.);
#15739=EDGE_CURVE('',#12841,#12842,#11162,.T.);
#15740=EDGE_CURVE('',#12835,#12842,#1558,.T.);
#15741=EDGE_CURVE('',#12843,#12844,#11163,.T.);
#15742=EDGE_CURVE('',#12845,#12844,#1559,.T.);
#15743=EDGE_CURVE('',#12845,#12846,#11164,.T.);
#15744=EDGE_CURVE('',#12847,#12846,#1560,.T.);
#15745=EDGE_CURVE('',#12847,#12848,#11165,.T.);
#15746=EDGE_CURVE('',#12849,#12848,#1561,.T.);
#15747=EDGE_CURVE('',#12849,#12850,#11166,.T.);
#15748=EDGE_CURVE('',#12843,#12850,#1562,.T.);
#15749=EDGE_CURVE('',#12851,#12852,#11167,.T.);
#15750=EDGE_CURVE('',#12853,#12852,#1563,.T.);
#15751=EDGE_CURVE('',#12853,#12854,#11168,.T.);
#15752=EDGE_CURVE('',#12855,#12854,#1564,.T.);
#15753=EDGE_CURVE('',#12855,#12856,#11169,.T.);
#15754=EDGE_CURVE('',#12857,#12856,#1565,.T.);
#15755=EDGE_CURVE('',#12857,#12858,#11170,.T.);
#15756=EDGE_CURVE('',#12851,#12858,#1566,.T.);
#15757=EDGE_CURVE('',#12859,#12860,#11171,.T.);
#15758=EDGE_CURVE('',#12861,#12860,#1567,.T.);
#15759=EDGE_CURVE('',#12861,#12862,#11172,.T.);
#15760=EDGE_CURVE('',#12863,#12862,#1568,.T.);
#15761=EDGE_CURVE('',#12863,#12864,#11173,.T.);
#15762=EDGE_CURVE('',#12865,#12864,#1569,.T.);
#15763=EDGE_CURVE('',#12865,#12866,#11174,.T.);
#15764=EDGE_CURVE('',#12859,#12866,#1570,.T.);
#15765=EDGE_CURVE('',#12867,#12868,#11175,.T.);
#15766=EDGE_CURVE('',#12869,#12868,#1571,.T.);
#15767=EDGE_CURVE('',#12869,#12870,#11176,.T.);
#15768=EDGE_CURVE('',#12871,#12870,#1572,.T.);
#15769=EDGE_CURVE('',#12871,#12872,#11177,.T.);
#15770=EDGE_CURVE('',#12873,#12872,#1573,.T.);
#15771=EDGE_CURVE('',#12873,#12874,#11178,.T.);
#15772=EDGE_CURVE('',#12867,#12874,#1574,.T.);
#15773=EDGE_CURVE('',#12875,#12876,#11179,.T.);
#15774=EDGE_CURVE('',#12877,#12876,#1575,.T.);
#15775=EDGE_CURVE('',#12877,#12878,#11180,.T.);
#15776=EDGE_CURVE('',#12879,#12878,#1576,.T.);
#15777=EDGE_CURVE('',#12879,#12880,#11181,.T.);
#15778=EDGE_CURVE('',#12881,#12880,#1577,.T.);
#15779=EDGE_CURVE('',#12881,#12882,#11182,.T.);
#15780=EDGE_CURVE('',#12875,#12882,#1578,.T.);
#15781=EDGE_CURVE('',#12883,#12884,#11183,.T.);
#15782=EDGE_CURVE('',#12885,#12884,#1579,.T.);
#15783=EDGE_CURVE('',#12885,#12886,#11184,.T.);
#15784=EDGE_CURVE('',#12887,#12886,#1580,.T.);
#15785=EDGE_CURVE('',#12887,#12888,#11185,.T.);
#15786=EDGE_CURVE('',#12889,#12888,#1581,.T.);
#15787=EDGE_CURVE('',#12889,#12890,#11186,.T.);
#15788=EDGE_CURVE('',#12883,#12890,#1582,.T.);
#15789=EDGE_CURVE('',#12891,#12892,#11187,.T.);
#15790=EDGE_CURVE('',#12893,#12892,#1583,.T.);
#15791=EDGE_CURVE('',#12893,#12894,#11188,.T.);
#15792=EDGE_CURVE('',#12895,#12894,#1584,.T.);
#15793=EDGE_CURVE('',#12895,#12896,#11189,.T.);
#15794=EDGE_CURVE('',#12897,#12896,#1585,.T.);
#15795=EDGE_CURVE('',#12897,#12898,#11190,.T.);
#15796=EDGE_CURVE('',#12891,#12898,#1586,.T.);
#15797=EDGE_CURVE('',#12899,#12900,#11191,.T.);
#15798=EDGE_CURVE('',#12901,#12900,#1587,.T.);
#15799=EDGE_CURVE('',#12901,#12902,#11192,.T.);
#15800=EDGE_CURVE('',#12903,#12902,#1588,.T.);
#15801=EDGE_CURVE('',#12903,#12904,#11193,.T.);
#15802=EDGE_CURVE('',#12905,#12904,#1589,.T.);
#15803=EDGE_CURVE('',#12905,#12906,#11194,.T.);
#15804=EDGE_CURVE('',#12899,#12906,#1590,.T.);
#15805=EDGE_CURVE('',#12907,#12908,#1591,.T.);
#15806=EDGE_CURVE('',#12909,#12907,#11195,.T.);
#15807=EDGE_CURVE('',#12909,#12910,#1592,.T.);
#15808=EDGE_CURVE('',#12911,#12910,#11196,.T.);
#15809=EDGE_CURVE('',#12911,#12912,#1593,.T.);
#15810=EDGE_CURVE('',#12913,#12912,#11197,.T.);
#15811=EDGE_CURVE('',#12914,#12913,#1594,.T.);
#15812=EDGE_CURVE('',#12914,#12908,#11198,.T.);
#15813=EDGE_CURVE('',#12915,#12916,#11199,.T.);
#15814=EDGE_CURVE('',#12917,#12916,#113,.T.);
#15815=EDGE_CURVE('',#12917,#12918,#1595,.T.);
#15816=EDGE_CURVE('',#12919,#12918,#11200,.T.);
#15817=EDGE_CURVE('',#12919,#12920,#1596,.T.);
#15818=EDGE_CURVE('',#12921,#12920,#11201,.T.);
#15819=EDGE_CURVE('',#12921,#12922,#1597,.T.);
#15820=EDGE_CURVE('',#12915,#12922,#114,.T.);
#15821=EDGE_CURVE('',#12923,#12924,#11202,.T.);
#15822=EDGE_CURVE('',#12925,#12924,#115,.T.);
#15823=EDGE_CURVE('',#12925,#12926,#1598,.T.);
#15824=EDGE_CURVE('',#12927,#12926,#11203,.T.);
#15825=EDGE_CURVE('',#12927,#12928,#1599,.T.);
#15826=EDGE_CURVE('',#12929,#12928,#11204,.T.);
#15827=EDGE_CURVE('',#12929,#12930,#1600,.T.);
#15828=EDGE_CURVE('',#12923,#12930,#116,.T.);
#15829=EDGE_CURVE('',#12931,#12932,#11205,.T.);
#15830=EDGE_CURVE('',#12933,#12932,#117,.T.);
#15831=EDGE_CURVE('',#12933,#12934,#1601,.T.);
#15832=EDGE_CURVE('',#12935,#12934,#11206,.T.);
#15833=EDGE_CURVE('',#12935,#12936,#1602,.T.);
#15834=EDGE_CURVE('',#12937,#12936,#11207,.T.);
#15835=EDGE_CURVE('',#12937,#12938,#1603,.T.);
#15836=EDGE_CURVE('',#12931,#12938,#118,.T.);
#15837=EDGE_CURVE('',#12939,#12940,#11208,.T.);
#15838=EDGE_CURVE('',#12939,#12941,#1604,.T.);
#15839=EDGE_CURVE('',#12942,#12941,#11209,.T.);
#15840=EDGE_CURVE('',#12942,#12943,#1605,.T.);
#15841=EDGE_CURVE('',#12944,#12943,#11210,.T.);
#15842=EDGE_CURVE('',#12944,#12945,#1606,.T.);
#15843=EDGE_CURVE('',#12946,#12945,#11211,.T.);
#15844=EDGE_CURVE('',#12946,#12940,#1607,.T.);
#15845=EDGE_CURVE('',#12947,#12948,#11212,.T.);
#15846=EDGE_CURVE('',#12947,#12949,#1608,.T.);
#15847=EDGE_CURVE('',#12950,#12949,#11213,.T.);
#15848=EDGE_CURVE('',#12950,#12951,#1609,.T.);
#15849=EDGE_CURVE('',#12952,#12951,#11214,.T.);
#15850=EDGE_CURVE('',#12952,#12953,#1610,.T.);
#15851=EDGE_CURVE('',#12954,#12953,#11215,.T.);
#15852=EDGE_CURVE('',#12954,#12948,#1611,.T.);
#15853=EDGE_CURVE('',#12955,#12956,#11216,.T.);
#15854=EDGE_CURVE('',#12955,#12957,#1612,.T.);
#15855=EDGE_CURVE('',#12958,#12957,#11217,.T.);
#15856=EDGE_CURVE('',#12958,#12959,#1613,.T.);
#15857=EDGE_CURVE('',#12960,#12959,#11218,.T.);
#15858=EDGE_CURVE('',#12960,#12961,#1614,.T.);
#15859=EDGE_CURVE('',#12962,#12961,#11219,.T.);
#15860=EDGE_CURVE('',#12962,#12956,#1615,.T.);
#15861=EDGE_CURVE('',#12963,#12964,#11220,.T.);
#15862=EDGE_CURVE('',#12963,#12965,#1616,.T.);
#15863=EDGE_CURVE('',#12966,#12965,#11221,.T.);
#15864=EDGE_CURVE('',#12966,#12967,#1617,.T.);
#15865=EDGE_CURVE('',#12968,#12967,#11222,.T.);
#15866=EDGE_CURVE('',#12968,#12969,#1618,.T.);
#15867=EDGE_CURVE('',#12970,#12969,#11223,.T.);
#15868=EDGE_CURVE('',#12970,#12964,#1619,.T.);
#15869=EDGE_CURVE('',#12971,#12972,#11224,.T.);
#15870=EDGE_CURVE('',#12971,#12973,#1620,.T.);
#15871=EDGE_CURVE('',#12974,#12973,#11225,.T.);
#15872=EDGE_CURVE('',#12974,#12975,#1621,.T.);
#15873=EDGE_CURVE('',#12976,#12975,#11226,.T.);
#15874=EDGE_CURVE('',#12976,#12977,#1622,.T.);
#15875=EDGE_CURVE('',#12978,#12977,#11227,.T.);
#15876=EDGE_CURVE('',#12978,#12972,#1623,.T.);
#15877=EDGE_CURVE('',#12979,#12980,#11228,.T.);
#15878=EDGE_CURVE('',#12979,#12981,#1624,.T.);
#15879=EDGE_CURVE('',#12982,#12981,#11229,.T.);
#15880=EDGE_CURVE('',#12982,#12983,#1625,.T.);
#15881=EDGE_CURVE('',#12984,#12983,#11230,.T.);
#15882=EDGE_CURVE('',#12984,#12985,#1626,.T.);
#15883=EDGE_CURVE('',#12986,#12985,#11231,.T.);
#15884=EDGE_CURVE('',#12986,#12980,#1627,.T.);
#15885=EDGE_CURVE('',#12987,#12988,#11232,.T.);
#15886=EDGE_CURVE('',#12987,#12989,#1628,.T.);
#15887=EDGE_CURVE('',#12990,#12989,#11233,.T.);
#15888=EDGE_CURVE('',#12990,#12991,#1629,.T.);
#15889=EDGE_CURVE('',#12992,#12991,#11234,.T.);
#15890=EDGE_CURVE('',#12992,#12993,#1630,.T.);
#15891=EDGE_CURVE('',#12994,#12993,#11235,.T.);
#15892=EDGE_CURVE('',#12994,#12988,#1631,.T.);
#15893=EDGE_CURVE('',#12995,#12996,#11236,.T.);
#15894=EDGE_CURVE('',#12995,#12997,#1632,.T.);
#15895=EDGE_CURVE('',#12998,#12997,#11237,.T.);
#15896=EDGE_CURVE('',#12998,#12999,#1633,.T.);
#15897=EDGE_CURVE('',#13000,#12999,#11238,.T.);
#15898=EDGE_CURVE('',#13000,#13001,#1634,.T.);
#15899=EDGE_CURVE('',#13002,#13001,#11239,.T.);
#15900=EDGE_CURVE('',#13002,#12996,#1635,.T.);
#15901=EDGE_CURVE('',#13003,#13004,#11240,.T.);
#15902=EDGE_CURVE('',#13003,#13005,#1636,.T.);
#15903=EDGE_CURVE('',#13006,#13005,#11241,.T.);
#15904=EDGE_CURVE('',#13006,#13007,#1637,.T.);
#15905=EDGE_CURVE('',#13008,#13007,#11242,.T.);
#15906=EDGE_CURVE('',#13008,#13009,#1638,.T.);
#15907=EDGE_CURVE('',#13010,#13009,#11243,.T.);
#15908=EDGE_CURVE('',#13010,#13004,#1639,.T.);
#15909=EDGE_CURVE('',#13011,#13012,#11244,.T.);
#15910=EDGE_CURVE('',#13011,#13013,#1640,.T.);
#15911=EDGE_CURVE('',#13014,#13013,#11245,.T.);
#15912=EDGE_CURVE('',#13014,#13015,#1641,.T.);
#15913=EDGE_CURVE('',#13016,#13015,#11246,.T.);
#15914=EDGE_CURVE('',#13016,#13017,#1642,.T.);
#15915=EDGE_CURVE('',#13018,#13017,#11247,.T.);
#15916=EDGE_CURVE('',#13018,#13012,#1643,.T.);
#15917=EDGE_CURVE('',#13019,#13020,#11248,.T.);
#15918=EDGE_CURVE('',#13019,#13021,#1644,.T.);
#15919=EDGE_CURVE('',#13022,#13021,#11249,.T.);
#15920=EDGE_CURVE('',#13022,#13023,#1645,.T.);
#15921=EDGE_CURVE('',#13024,#13023,#11250,.T.);
#15922=EDGE_CURVE('',#13024,#13025,#1646,.T.);
#15923=EDGE_CURVE('',#13026,#13025,#11251,.T.);
#15924=EDGE_CURVE('',#13026,#13020,#1647,.T.);
#15925=EDGE_CURVE('',#13027,#13028,#11252,.T.);
#15926=EDGE_CURVE('',#13027,#13029,#1648,.T.);
#15927=EDGE_CURVE('',#13030,#13029,#11253,.T.);
#15928=EDGE_CURVE('',#13030,#13031,#1649,.T.);
#15929=EDGE_CURVE('',#13032,#13031,#11254,.T.);
#15930=EDGE_CURVE('',#13032,#13033,#1650,.T.);
#15931=EDGE_CURVE('',#13034,#13033,#11255,.T.);
#15932=EDGE_CURVE('',#13034,#13028,#1651,.T.);
#15933=EDGE_CURVE('',#13035,#13036,#11256,.T.);
#15934=EDGE_CURVE('',#13035,#13037,#1652,.T.);
#15935=EDGE_CURVE('',#13038,#13037,#11257,.T.);
#15936=EDGE_CURVE('',#13038,#13039,#1653,.T.);
#15937=EDGE_CURVE('',#13040,#13039,#11258,.T.);
#15938=EDGE_CURVE('',#13040,#13041,#1654,.T.);
#15939=EDGE_CURVE('',#13042,#13041,#11259,.T.);
#15940=EDGE_CURVE('',#13042,#13036,#1655,.T.);
#15941=EDGE_CURVE('',#13043,#13044,#11260,.T.);
#15942=EDGE_CURVE('',#13045,#13043,#1656,.T.);
#15943=EDGE_CURVE('',#13045,#13046,#11261,.T.);
#15944=EDGE_CURVE('',#13047,#13046,#1657,.T.);
#15945=EDGE_CURVE('',#13047,#13048,#586,.T.);
#15946=EDGE_CURVE('',#13048,#13049,#11262,.T.);
#15947=EDGE_CURVE('',#13050,#13049,#587,.T.);
#15948=EDGE_CURVE('',#13050,#13051,#1658,.T.);
#15949=EDGE_CURVE('',#13052,#13051,#11263,.T.);
#15950=EDGE_CURVE('',#13052,#13044,#1659,.T.);
#15951=EDGE_CURVE('',#13053,#13054,#11264,.T.);
#15952=EDGE_CURVE('',#13055,#13053,#1660,.T.);
#15953=EDGE_CURVE('',#13055,#13056,#11265,.T.);
#15954=EDGE_CURVE('',#13057,#13056,#1661,.T.);
#15955=EDGE_CURVE('',#13058,#13057,#11266,.T.);
#15956=EDGE_CURVE('',#13058,#13059,#1662,.T.);
#15957=EDGE_CURVE('',#13060,#13059,#11267,.T.);
#15958=EDGE_CURVE('',#13060,#13054,#1663,.T.);
#15959=EDGE_CURVE('',#13061,#13062,#11268,.T.);
#15960=EDGE_CURVE('',#13063,#13061,#1664,.T.);
#15961=EDGE_CURVE('',#13063,#13064,#11269,.T.);
#15962=EDGE_CURVE('',#13065,#13064,#1665,.T.);
#15963=EDGE_CURVE('',#13066,#13065,#11270,.T.);
#15964=EDGE_CURVE('',#13066,#13067,#1666,.T.);
#15965=EDGE_CURVE('',#13068,#13067,#11271,.T.);
#15966=EDGE_CURVE('',#13068,#13062,#1667,.T.);
#15967=EDGE_CURVE('',#13069,#13070,#11272,.T.);
#15968=EDGE_CURVE('',#13071,#13069,#1668,.T.);
#15969=EDGE_CURVE('',#13071,#13072,#11273,.T.);
#15970=EDGE_CURVE('',#13073,#13072,#1669,.T.);
#15971=EDGE_CURVE('',#13074,#13073,#11274,.T.);
#15972=EDGE_CURVE('',#13074,#13075,#1670,.T.);
#15973=EDGE_CURVE('',#13076,#13075,#11275,.T.);
#15974=EDGE_CURVE('',#13076,#13070,#1671,.T.);
#15975=EDGE_CURVE('',#13077,#13078,#1672,.T.);
#15976=EDGE_CURVE('',#13079,#13077,#11276,.T.);
#15977=EDGE_CURVE('',#13079,#13080,#1673,.T.);
#15978=EDGE_CURVE('',#13081,#13080,#11277,.T.);
#15979=EDGE_CURVE('',#13082,#13081,#1674,.T.);
#15980=EDGE_CURVE('',#13082,#13083,#11278,.T.);
#15981=EDGE_CURVE('',#13084,#13083,#1675,.T.);
#15982=EDGE_CURVE('',#13084,#13078,#11279,.T.);
#15983=EDGE_CURVE('',#13085,#13086,#1676,.T.);
#15984=EDGE_CURVE('',#13087,#13085,#11280,.T.);
#15985=EDGE_CURVE('',#13087,#13088,#1677,.T.);
#15986=EDGE_CURVE('',#13089,#13088,#11281,.T.);
#15987=EDGE_CURVE('',#13090,#13089,#1678,.T.);
#15988=EDGE_CURVE('',#13090,#13091,#11282,.T.);
#15989=EDGE_CURVE('',#13092,#13091,#1679,.T.);
#15990=EDGE_CURVE('',#13092,#13086,#11283,.T.);
#15991=EDGE_CURVE('',#13093,#13094,#1680,.T.);
#15992=EDGE_CURVE('',#13095,#13093,#11284,.T.);
#15993=EDGE_CURVE('',#13095,#13096,#1681,.T.);
#15994=EDGE_CURVE('',#13097,#13096,#11285,.T.);
#15995=EDGE_CURVE('',#13098,#13097,#1682,.T.);
#15996=EDGE_CURVE('',#13098,#13099,#11286,.T.);
#15997=EDGE_CURVE('',#13100,#13099,#1683,.T.);
#15998=EDGE_CURVE('',#13100,#13094,#11287,.T.);
#15999=EDGE_CURVE('',#13101,#13102,#1684,.T.);
#16000=EDGE_CURVE('',#13103,#13101,#11288,.T.);
#16001=EDGE_CURVE('',#13103,#13104,#1685,.T.);
#16002=EDGE_CURVE('',#13105,#13104,#11289,.T.);
#16003=EDGE_CURVE('',#13106,#13105,#1686,.T.);
#16004=EDGE_CURVE('',#13106,#13107,#11290,.T.);
#16005=EDGE_CURVE('',#13108,#13107,#1687,.T.);
#16006=EDGE_CURVE('',#13108,#13102,#11291,.T.);
#16007=EDGE_CURVE('',#13109,#13110,#1688,.T.);
#16008=EDGE_CURVE('',#13111,#13109,#11292,.T.);
#16009=EDGE_CURVE('',#13111,#13112,#1689,.T.);
#16010=EDGE_CURVE('',#13113,#13112,#11293,.T.);
#16011=EDGE_CURVE('',#13114,#13113,#1690,.T.);
#16012=EDGE_CURVE('',#13114,#13115,#11294,.T.);
#16013=EDGE_CURVE('',#13116,#13115,#1691,.T.);
#16014=EDGE_CURVE('',#13116,#13110,#11295,.T.);
#16015=EDGE_CURVE('',#13117,#13118,#1692,.T.);
#16016=EDGE_CURVE('',#13119,#13117,#11296,.T.);
#16017=EDGE_CURVE('',#13119,#13120,#1693,.T.);
#16018=EDGE_CURVE('',#13121,#13120,#119,.T.);
#16019=EDGE_CURVE('',#13122,#13121,#11297,.T.);
#16020=EDGE_CURVE('',#13122,#13123,#120,.T.);
#16021=EDGE_CURVE('',#13124,#13123,#1694,.T.);
#16022=EDGE_CURVE('',#13124,#13118,#11298,.T.);
#16023=EDGE_CURVE('',#13125,#13126,#1695,.T.);
#16024=EDGE_CURVE('',#13127,#13125,#11299,.T.);
#16025=EDGE_CURVE('',#13127,#13128,#1696,.T.);
#16026=EDGE_CURVE('',#13129,#13128,#11300,.T.);
#16027=EDGE_CURVE('',#13130,#13129,#1697,.T.);
#16028=EDGE_CURVE('',#13130,#13131,#11301,.T.);
#16029=EDGE_CURVE('',#13132,#13131,#1698,.T.);
#16030=EDGE_CURVE('',#13132,#13126,#11302,.T.);
#16031=EDGE_CURVE('',#13133,#13134,#11303,.T.);
#16032=EDGE_CURVE('',#13133,#13135,#121,.T.);
#16033=EDGE_CURVE('',#13136,#13135,#1699,.T.);
#16034=EDGE_CURVE('',#13136,#13137,#11304,.T.);
#16035=EDGE_CURVE('',#13138,#13137,#1700,.T.);
#16036=EDGE_CURVE('',#13138,#13139,#11305,.T.);
#16037=EDGE_CURVE('',#13140,#13139,#1701,.T.);
#16038=EDGE_CURVE('',#13140,#13134,#122,.T.);
#16039=EDGE_CURVE('',#13141,#13142,#11306,.T.);
#16040=EDGE_CURVE('',#13141,#13143,#123,.T.);
#16041=EDGE_CURVE('',#13144,#13143,#1702,.T.);
#16042=EDGE_CURVE('',#13144,#13145,#11307,.T.);
#16043=EDGE_CURVE('',#13146,#13145,#1703,.T.);
#16044=EDGE_CURVE('',#13146,#13147,#11308,.T.);
#16045=EDGE_CURVE('',#13148,#13147,#1704,.T.);
#16046=EDGE_CURVE('',#13148,#13142,#124,.T.);
#16047=EDGE_CURVE('',#13149,#13150,#11309,.T.);
#16048=EDGE_CURVE('',#13149,#13151,#125,.T.);
#16049=EDGE_CURVE('',#13152,#13151,#1705,.T.);
#16050=EDGE_CURVE('',#13152,#13153,#11310,.T.);
#16051=EDGE_CURVE('',#13154,#13153,#1706,.T.);
#16052=EDGE_CURVE('',#13154,#13155,#11311,.T.);
#16053=EDGE_CURVE('',#13156,#13155,#1707,.T.);
#16054=EDGE_CURVE('',#13156,#13150,#126,.T.);
#16055=EDGE_CURVE('',#13157,#13158,#11312,.T.);
#16056=EDGE_CURVE('',#13159,#13158,#1708,.T.);
#16057=EDGE_CURVE('',#13159,#13160,#11313,.T.);
#16058=EDGE_CURVE('',#13161,#13160,#1709,.T.);
#16059=EDGE_CURVE('',#13161,#13162,#11314,.T.);
#16060=EDGE_CURVE('',#13163,#13162,#1710,.T.);
#16061=EDGE_CURVE('',#13163,#13164,#11315,.T.);
#16062=EDGE_CURVE('',#13157,#13164,#1711,.T.);
#16063=EDGE_CURVE('',#13165,#13166,#11316,.T.);
#16064=EDGE_CURVE('',#13167,#13166,#1712,.T.);
#16065=EDGE_CURVE('',#13167,#13168,#11317,.T.);
#16066=EDGE_CURVE('',#13169,#13168,#1713,.T.);
#16067=EDGE_CURVE('',#13169,#13170,#11318,.T.);
#16068=EDGE_CURVE('',#13171,#13170,#1714,.T.);
#16069=EDGE_CURVE('',#13171,#13172,#11319,.T.);
#16070=EDGE_CURVE('',#13165,#13172,#1715,.T.);
#16071=EDGE_CURVE('',#13173,#13174,#11320,.T.);
#16072=EDGE_CURVE('',#13175,#13174,#1716,.T.);
#16073=EDGE_CURVE('',#13175,#13176,#11321,.T.);
#16074=EDGE_CURVE('',#13177,#13176,#1717,.T.);
#16075=EDGE_CURVE('',#13177,#13178,#11322,.T.);
#16076=EDGE_CURVE('',#13179,#13178,#1718,.T.);
#16077=EDGE_CURVE('',#13179,#13180,#11323,.T.);
#16078=EDGE_CURVE('',#13173,#13180,#1719,.T.);
#16079=EDGE_CURVE('',#13181,#13182,#11324,.T.);
#16080=EDGE_CURVE('',#13183,#13182,#1720,.T.);
#16081=EDGE_CURVE('',#13183,#13184,#11325,.T.);
#16082=EDGE_CURVE('',#13185,#13184,#1721,.T.);
#16083=EDGE_CURVE('',#13185,#13186,#11326,.T.);
#16084=EDGE_CURVE('',#13187,#13186,#1722,.T.);
#16085=EDGE_CURVE('',#13187,#13188,#11327,.T.);
#16086=EDGE_CURVE('',#13181,#13188,#1723,.T.);
#16087=EDGE_CURVE('',#13189,#13190,#11328,.T.);
#16088=EDGE_CURVE('',#13191,#13190,#1724,.T.);
#16089=EDGE_CURVE('',#13191,#13192,#11329,.T.);
#16090=EDGE_CURVE('',#13193,#13192,#1725,.T.);
#16091=EDGE_CURVE('',#13193,#13194,#11330,.T.);
#16092=EDGE_CURVE('',#13195,#13194,#1726,.T.);
#16093=EDGE_CURVE('',#13195,#13196,#11331,.T.);
#16094=EDGE_CURVE('',#13189,#13196,#1727,.T.);
#16095=EDGE_CURVE('',#13197,#13198,#11332,.T.);
#16096=EDGE_CURVE('',#13199,#13198,#1728,.T.);
#16097=EDGE_CURVE('',#13199,#13200,#11333,.T.);
#16098=EDGE_CURVE('',#13201,#13200,#1729,.T.);
#16099=EDGE_CURVE('',#13201,#13202,#11334,.T.);
#16100=EDGE_CURVE('',#13203,#13202,#1730,.T.);
#16101=EDGE_CURVE('',#13203,#13204,#11335,.T.);
#16102=EDGE_CURVE('',#13197,#13204,#1731,.T.);
#16103=EDGE_CURVE('',#13205,#13206,#11336,.T.);
#16104=EDGE_CURVE('',#13207,#13206,#1732,.T.);
#16105=EDGE_CURVE('',#13207,#13208,#11337,.T.);
#16106=EDGE_CURVE('',#13209,#13208,#1733,.T.);
#16107=EDGE_CURVE('',#13209,#13210,#11338,.T.);
#16108=EDGE_CURVE('',#13211,#13210,#1734,.T.);
#16109=EDGE_CURVE('',#13211,#13212,#11339,.T.);
#16110=EDGE_CURVE('',#13205,#13212,#1735,.T.);
#16111=EDGE_CURVE('',#13213,#13214,#11340,.T.);
#16112=EDGE_CURVE('',#13215,#13214,#1736,.T.);
#16113=EDGE_CURVE('',#13215,#13216,#11341,.T.);
#16114=EDGE_CURVE('',#13217,#13216,#1737,.T.);
#16115=EDGE_CURVE('',#13217,#13218,#11342,.T.);
#16116=EDGE_CURVE('',#13219,#13218,#1738,.T.);
#16117=EDGE_CURVE('',#13219,#13220,#11343,.T.);
#16118=EDGE_CURVE('',#13213,#13220,#1739,.T.);
#16119=EDGE_CURVE('',#13221,#13222,#11344,.T.);
#16120=EDGE_CURVE('',#13223,#13222,#1740,.T.);
#16121=EDGE_CURVE('',#13223,#13224,#11345,.T.);
#16122=EDGE_CURVE('',#13225,#13224,#1741,.T.);
#16123=EDGE_CURVE('',#13225,#13226,#11346,.T.);
#16124=EDGE_CURVE('',#13227,#13226,#1742,.T.);
#16125=EDGE_CURVE('',#13227,#13228,#11347,.T.);
#16126=EDGE_CURVE('',#13221,#13228,#1743,.T.);
#16127=EDGE_CURVE('',#13229,#13230,#11348,.T.);
#16128=EDGE_CURVE('',#13231,#13230,#1744,.T.);
#16129=EDGE_CURVE('',#13231,#13232,#11349,.T.);
#16130=EDGE_CURVE('',#13233,#13232,#1745,.T.);
#16131=EDGE_CURVE('',#13233,#13234,#11350,.T.);
#16132=EDGE_CURVE('',#13235,#13234,#1746,.T.);
#16133=EDGE_CURVE('',#13235,#13236,#11351,.T.);
#16134=EDGE_CURVE('',#13229,#13236,#1747,.T.);
#16135=EDGE_CURVE('',#13237,#13238,#11352,.T.);
#16136=EDGE_CURVE('',#13239,#13238,#1748,.T.);
#16137=EDGE_CURVE('',#13239,#13240,#11353,.T.);
#16138=EDGE_CURVE('',#13241,#13240,#1749,.T.);
#16139=EDGE_CURVE('',#13241,#13242,#11354,.T.);
#16140=EDGE_CURVE('',#13243,#13242,#1750,.T.);
#16141=EDGE_CURVE('',#13243,#13244,#11355,.T.);
#16142=EDGE_CURVE('',#13237,#13244,#1751,.T.);
#16143=EDGE_CURVE('',#13245,#13246,#11356,.T.);
#16144=EDGE_CURVE('',#13247,#13246,#1752,.T.);
#16145=EDGE_CURVE('',#13247,#13248,#11357,.T.);
#16146=EDGE_CURVE('',#13249,#13248,#1753,.T.);
#16147=EDGE_CURVE('',#13249,#13250,#11358,.T.);
#16148=EDGE_CURVE('',#13251,#13250,#1754,.T.);
#16149=EDGE_CURVE('',#13251,#13252,#11359,.T.);
#16150=EDGE_CURVE('',#13245,#13252,#1755,.T.);
#16151=EDGE_CURVE('',#13253,#13254,#11360,.T.);
#16152=EDGE_CURVE('',#13255,#13254,#1756,.T.);
#16153=EDGE_CURVE('',#13255,#13256,#11361,.T.);
#16154=EDGE_CURVE('',#13257,#13256,#1757,.T.);
#16155=EDGE_CURVE('',#13257,#13258,#11362,.T.);
#16156=EDGE_CURVE('',#13259,#13258,#1758,.T.);
#16157=EDGE_CURVE('',#13259,#13260,#11363,.T.);
#16158=EDGE_CURVE('',#13253,#13260,#1759,.T.);
#16159=EDGE_CURVE('',#13261,#13262,#1760,.T.);
#16160=EDGE_CURVE('',#13263,#13261,#11364,.T.);
#16161=EDGE_CURVE('',#13263,#13264,#1761,.T.);
#16162=EDGE_CURVE('',#13265,#13264,#11365,.T.);
#16163=EDGE_CURVE('',#13265,#13266,#1762,.T.);
#16164=EDGE_CURVE('',#13267,#13266,#11366,.T.);
#16165=EDGE_CURVE('',#13268,#13267,#1763,.T.);
#16166=EDGE_CURVE('',#13268,#13262,#11367,.T.);
#16167=EDGE_CURVE('',#13269,#13270,#11368,.T.);
#16168=EDGE_CURVE('',#13271,#13270,#127,.T.);
#16169=EDGE_CURVE('',#13271,#13272,#1764,.T.);
#16170=EDGE_CURVE('',#13273,#13272,#11369,.T.);
#16171=EDGE_CURVE('',#13273,#13274,#1765,.T.);
#16172=EDGE_CURVE('',#13275,#13274,#11370,.T.);
#16173=EDGE_CURVE('',#13275,#13276,#1766,.T.);
#16174=EDGE_CURVE('',#13269,#13276,#128,.T.);
#16175=EDGE_CURVE('',#13277,#13278,#11371,.T.);
#16176=EDGE_CURVE('',#13279,#13278,#129,.T.);
#16177=EDGE_CURVE('',#13279,#13280,#1767,.T.);
#16178=EDGE_CURVE('',#13281,#13280,#11372,.T.);
#16179=EDGE_CURVE('',#13281,#13282,#1768,.T.);
#16180=EDGE_CURVE('',#13283,#13282,#11373,.T.);
#16181=EDGE_CURVE('',#13283,#13284,#1769,.T.);
#16182=EDGE_CURVE('',#13277,#13284,#130,.T.);
#16183=EDGE_CURVE('',#13285,#13286,#11374,.T.);
#16184=EDGE_CURVE('',#13287,#13286,#131,.T.);
#16185=EDGE_CURVE('',#13287,#13288,#1770,.T.);
#16186=EDGE_CURVE('',#13289,#13288,#11375,.T.);
#16187=EDGE_CURVE('',#13289,#13290,#1771,.T.);
#16188=EDGE_CURVE('',#13291,#13290,#11376,.T.);
#16189=EDGE_CURVE('',#13291,#13292,#1772,.T.);
#16190=EDGE_CURVE('',#13285,#13292,#132,.T.);
#16191=EDGE_CURVE('',#13293,#13294,#11377,.T.);
#16192=EDGE_CURVE('',#13293,#13295,#1773,.T.);
#16193=EDGE_CURVE('',#13296,#13295,#11378,.T.);
#16194=EDGE_CURVE('',#13296,#13297,#1774,.T.);
#16195=EDGE_CURVE('',#13298,#13297,#11379,.T.);
#16196=EDGE_CURVE('',#13298,#13299,#1775,.T.);
#16197=EDGE_CURVE('',#13300,#13299,#11380,.T.);
#16198=EDGE_CURVE('',#13300,#13294,#1776,.T.);
#16199=EDGE_CURVE('',#13301,#13302,#11381,.T.);
#16200=EDGE_CURVE('',#13301,#13303,#1777,.T.);
#16201=EDGE_CURVE('',#13304,#13303,#11382,.T.);
#16202=EDGE_CURVE('',#13304,#13305,#1778,.T.);
#16203=EDGE_CURVE('',#13306,#13305,#11383,.T.);
#16204=EDGE_CURVE('',#13306,#13307,#1779,.T.);
#16205=EDGE_CURVE('',#13308,#13307,#11384,.T.);
#16206=EDGE_CURVE('',#13308,#13302,#1780,.T.);
#16207=EDGE_CURVE('',#13309,#13310,#11385,.T.);
#16208=EDGE_CURVE('',#13309,#13311,#1781,.T.);
#16209=EDGE_CURVE('',#13312,#13311,#11386,.T.);
#16210=EDGE_CURVE('',#13312,#13313,#1782,.T.);
#16211=EDGE_CURVE('',#13314,#13313,#11387,.T.);
#16212=EDGE_CURVE('',#13314,#13315,#1783,.T.);
#16213=EDGE_CURVE('',#13316,#13315,#11388,.T.);
#16214=EDGE_CURVE('',#13316,#13310,#1784,.T.);
#16215=EDGE_CURVE('',#13317,#13318,#11389,.T.);
#16216=EDGE_CURVE('',#13317,#13319,#1785,.T.);
#16217=EDGE_CURVE('',#13320,#13319,#11390,.T.);
#16218=EDGE_CURVE('',#13320,#13321,#1786,.T.);
#16219=EDGE_CURVE('',#13322,#13321,#11391,.T.);
#16220=EDGE_CURVE('',#13322,#13323,#1787,.T.);
#16221=EDGE_CURVE('',#13324,#13323,#11392,.T.);
#16222=EDGE_CURVE('',#13324,#13318,#1788,.T.);
#16223=EDGE_CURVE('',#13325,#13326,#11393,.T.);
#16224=EDGE_CURVE('',#13325,#13327,#1789,.T.);
#16225=EDGE_CURVE('',#13328,#13327,#11394,.T.);
#16226=EDGE_CURVE('',#13328,#13329,#1790,.T.);
#16227=EDGE_CURVE('',#13330,#13329,#11395,.T.);
#16228=EDGE_CURVE('',#13330,#13331,#1791,.T.);
#16229=EDGE_CURVE('',#13332,#13331,#11396,.T.);
#16230=EDGE_CURVE('',#13332,#13326,#1792,.T.);
#16231=EDGE_CURVE('',#13333,#13334,#11397,.T.);
#16232=EDGE_CURVE('',#13333,#13335,#1793,.T.);
#16233=EDGE_CURVE('',#13336,#13335,#11398,.T.);
#16234=EDGE_CURVE('',#13336,#13337,#1794,.T.);
#16235=EDGE_CURVE('',#13338,#13337,#11399,.T.);
#16236=EDGE_CURVE('',#13338,#13339,#1795,.T.);
#16237=EDGE_CURVE('',#13340,#13339,#11400,.T.);
#16238=EDGE_CURVE('',#13340,#13334,#1796,.T.);
#16239=EDGE_CURVE('',#13341,#13342,#11401,.T.);
#16240=EDGE_CURVE('',#13341,#13343,#1797,.T.);
#16241=EDGE_CURVE('',#13344,#13343,#11402,.T.);
#16242=EDGE_CURVE('',#13344,#13345,#1798,.T.);
#16243=EDGE_CURVE('',#13346,#13345,#11403,.T.);
#16244=EDGE_CURVE('',#13346,#13347,#1799,.T.);
#16245=EDGE_CURVE('',#13348,#13347,#11404,.T.);
#16246=EDGE_CURVE('',#13348,#13342,#1800,.T.);
#16247=EDGE_CURVE('',#13349,#13350,#11405,.T.);
#16248=EDGE_CURVE('',#13349,#13351,#1801,.T.);
#16249=EDGE_CURVE('',#13352,#13351,#11406,.T.);
#16250=EDGE_CURVE('',#13352,#13353,#1802,.T.);
#16251=EDGE_CURVE('',#13354,#13353,#11407,.T.);
#16252=EDGE_CURVE('',#13354,#13355,#1803,.T.);
#16253=EDGE_CURVE('',#13356,#13355,#11408,.T.);
#16254=EDGE_CURVE('',#13356,#13350,#1804,.T.);
#16255=EDGE_CURVE('',#13357,#13358,#11409,.T.);
#16256=EDGE_CURVE('',#13357,#13359,#1805,.T.);
#16257=EDGE_CURVE('',#13360,#13359,#11410,.T.);
#16258=EDGE_CURVE('',#13360,#13361,#1806,.T.);
#16259=EDGE_CURVE('',#13362,#13361,#11411,.T.);
#16260=EDGE_CURVE('',#13362,#13363,#1807,.T.);
#16261=EDGE_CURVE('',#13364,#13363,#11412,.T.);
#16262=EDGE_CURVE('',#13364,#13358,#1808,.T.);
#16263=EDGE_CURVE('',#13365,#13366,#11413,.T.);
#16264=EDGE_CURVE('',#13365,#13367,#1809,.T.);
#16265=EDGE_CURVE('',#13368,#13367,#11414,.T.);
#16266=EDGE_CURVE('',#13368,#13369,#1810,.T.);
#16267=EDGE_CURVE('',#13370,#13369,#11415,.T.);
#16268=EDGE_CURVE('',#13370,#13371,#1811,.T.);
#16269=EDGE_CURVE('',#13372,#13371,#11416,.T.);
#16270=EDGE_CURVE('',#13372,#13366,#1812,.T.);
#16271=EDGE_CURVE('',#13373,#13374,#11417,.T.);
#16272=EDGE_CURVE('',#13373,#13375,#1813,.T.);
#16273=EDGE_CURVE('',#13376,#13375,#11418,.T.);
#16274=EDGE_CURVE('',#13376,#13377,#1814,.T.);
#16275=EDGE_CURVE('',#13378,#13377,#11419,.T.);
#16276=EDGE_CURVE('',#13378,#13379,#1815,.T.);
#16277=EDGE_CURVE('',#13380,#13379,#11420,.T.);
#16278=EDGE_CURVE('',#13380,#13374,#1816,.T.);
#16279=EDGE_CURVE('',#13381,#13382,#11421,.T.);
#16280=EDGE_CURVE('',#13381,#13383,#1817,.T.);
#16281=EDGE_CURVE('',#13384,#13383,#11422,.T.);
#16282=EDGE_CURVE('',#13384,#13385,#1818,.T.);
#16283=EDGE_CURVE('',#13386,#13385,#11423,.T.);
#16284=EDGE_CURVE('',#13386,#13387,#1819,.T.);
#16285=EDGE_CURVE('',#13388,#13387,#11424,.T.);
#16286=EDGE_CURVE('',#13388,#13382,#1820,.T.);
#16287=EDGE_CURVE('',#13389,#13390,#11425,.T.);
#16288=EDGE_CURVE('',#13389,#13391,#1821,.T.);
#16289=EDGE_CURVE('',#13392,#13391,#11426,.T.);
#16290=EDGE_CURVE('',#13392,#13393,#1822,.T.);
#16291=EDGE_CURVE('',#13394,#13393,#11427,.T.);
#16292=EDGE_CURVE('',#13394,#13395,#1823,.T.);
#16293=EDGE_CURVE('',#13396,#13395,#11428,.T.);
#16294=EDGE_CURVE('',#13396,#13390,#1824,.T.);
#16295=EDGE_CURVE('',#13397,#13398,#1825,.T.);
#16296=EDGE_CURVE('',#13399,#13397,#11429,.T.);
#16297=EDGE_CURVE('',#13399,#13400,#1826,.T.);
#16298=EDGE_CURVE('',#13401,#13400,#11430,.T.);
#16299=EDGE_CURVE('',#13402,#13401,#1827,.T.);
#16300=EDGE_CURVE('',#13402,#13403,#11431,.T.);
#16301=EDGE_CURVE('',#13404,#13403,#1828,.T.);
#16302=EDGE_CURVE('',#13404,#13398,#11432,.T.);
#16303=EDGE_CURVE('',#13405,#13406,#1829,.T.);
#16304=EDGE_CURVE('',#13407,#13405,#11433,.T.);
#16305=EDGE_CURVE('',#13407,#13408,#1830,.T.);
#16306=EDGE_CURVE('',#13409,#13408,#11434,.T.);
#16307=EDGE_CURVE('',#13410,#13409,#1831,.T.);
#16308=EDGE_CURVE('',#13410,#13411,#11435,.T.);
#16309=EDGE_CURVE('',#13412,#13411,#1832,.T.);
#16310=EDGE_CURVE('',#13412,#13406,#11436,.T.);
#16311=EDGE_CURVE('',#13413,#13414,#1833,.T.);
#16312=EDGE_CURVE('',#13415,#13413,#11437,.T.);
#16313=EDGE_CURVE('',#13415,#13416,#1834,.T.);
#16314=EDGE_CURVE('',#13417,#13416,#11438,.T.);
#16315=EDGE_CURVE('',#13418,#13417,#1835,.T.);
#16316=EDGE_CURVE('',#13418,#13419,#11439,.T.);
#16317=EDGE_CURVE('',#13420,#13419,#1836,.T.);
#16318=EDGE_CURVE('',#13420,#13414,#11440,.T.);
#16319=EDGE_CURVE('',#13421,#13422,#1837,.T.);
#16320=EDGE_CURVE('',#13423,#13421,#11441,.T.);
#16321=EDGE_CURVE('',#13423,#13424,#1838,.T.);
#16322=EDGE_CURVE('',#13425,#13424,#11442,.T.);
#16323=EDGE_CURVE('',#13426,#13425,#1839,.T.);
#16324=EDGE_CURVE('',#13426,#13427,#11443,.T.);
#16325=EDGE_CURVE('',#13428,#13427,#1840,.T.);
#16326=EDGE_CURVE('',#13428,#13422,#11444,.T.);
#16327=EDGE_CURVE('',#13429,#13430,#1841,.T.);
#16328=EDGE_CURVE('',#13431,#13429,#11445,.T.);
#16329=EDGE_CURVE('',#13431,#13432,#1842,.T.);
#16330=EDGE_CURVE('',#13433,#13432,#11446,.T.);
#16331=EDGE_CURVE('',#13434,#13433,#1843,.T.);
#16332=EDGE_CURVE('',#13434,#13435,#11447,.T.);
#16333=EDGE_CURVE('',#13436,#13435,#1844,.T.);
#16334=EDGE_CURVE('',#13436,#13430,#11448,.T.);
#16335=EDGE_CURVE('',#13437,#13438,#1845,.T.);
#16336=EDGE_CURVE('',#13439,#13437,#11449,.T.);
#16337=EDGE_CURVE('',#13439,#13440,#1846,.T.);
#16338=EDGE_CURVE('',#13441,#13440,#133,.T.);
#16339=EDGE_CURVE('',#13442,#13441,#11450,.T.);
#16340=EDGE_CURVE('',#13442,#13443,#134,.T.);
#16341=EDGE_CURVE('',#13444,#13443,#1847,.T.);
#16342=EDGE_CURVE('',#13444,#13438,#11451,.T.);
#16343=EDGE_CURVE('',#13445,#13446,#1848,.T.);
#16344=EDGE_CURVE('',#13447,#13445,#11452,.T.);
#16345=EDGE_CURVE('',#13447,#13448,#1849,.T.);
#16346=EDGE_CURVE('',#13449,#13448,#11453,.T.);
#16347=EDGE_CURVE('',#13450,#13449,#1850,.T.);
#16348=EDGE_CURVE('',#13450,#13451,#11454,.T.);
#16349=EDGE_CURVE('',#13452,#13451,#1851,.T.);
#16350=EDGE_CURVE('',#13452,#13446,#11455,.T.);
#16351=EDGE_CURVE('',#13453,#13454,#11456,.T.);
#16352=EDGE_CURVE('',#13453,#13455,#135,.T.);
#16353=EDGE_CURVE('',#13456,#13455,#1852,.T.);
#16354=EDGE_CURVE('',#13456,#13457,#11457,.T.);
#16355=EDGE_CURVE('',#13458,#13457,#1853,.T.);
#16356=EDGE_CURVE('',#13458,#13459,#11458,.T.);
#16357=EDGE_CURVE('',#13460,#13459,#1854,.T.);
#16358=EDGE_CURVE('',#13460,#13454,#136,.T.);
#16359=EDGE_CURVE('',#13461,#13462,#11459,.T.);
#16360=EDGE_CURVE('',#13461,#13463,#137,.T.);
#16361=EDGE_CURVE('',#13464,#13463,#1855,.T.);
#16362=EDGE_CURVE('',#13464,#13465,#11460,.T.);
#16363=EDGE_CURVE('',#13466,#13465,#1856,.T.);
#16364=EDGE_CURVE('',#13466,#13467,#11461,.T.);
#16365=EDGE_CURVE('',#13468,#13467,#1857,.T.);
#16366=EDGE_CURVE('',#13468,#13462,#138,.T.);
#16367=EDGE_CURVE('',#13469,#13470,#11462,.T.);
#16368=EDGE_CURVE('',#13469,#13471,#139,.T.);
#16369=EDGE_CURVE('',#13472,#13471,#1858,.T.);
#16370=EDGE_CURVE('',#13472,#13473,#11463,.T.);
#16371=EDGE_CURVE('',#13474,#13473,#1859,.T.);
#16372=EDGE_CURVE('',#13474,#13475,#11464,.T.);
#16373=EDGE_CURVE('',#13476,#13475,#1860,.T.);
#16374=EDGE_CURVE('',#13476,#13470,#140,.T.);
#16375=EDGE_CURVE('',#13477,#13478,#11465,.T.);
#16376=EDGE_CURVE('',#13479,#13478,#1861,.T.);
#16377=EDGE_CURVE('',#13479,#13480,#11466,.T.);
#16378=EDGE_CURVE('',#13481,#13480,#1862,.T.);
#16379=EDGE_CURVE('',#13481,#13482,#11467,.T.);
#16380=EDGE_CURVE('',#13483,#13482,#1863,.T.);
#16381=EDGE_CURVE('',#13483,#13484,#11468,.T.);
#16382=EDGE_CURVE('',#13477,#13484,#1864,.T.);
#16383=EDGE_CURVE('',#13485,#13486,#11469,.T.);
#16384=EDGE_CURVE('',#13487,#13486,#1865,.T.);
#16385=EDGE_CURVE('',#13487,#13488,#11470,.T.);
#16386=EDGE_CURVE('',#13489,#13488,#1866,.T.);
#16387=EDGE_CURVE('',#13489,#13490,#11471,.T.);
#16388=EDGE_CURVE('',#13491,#13490,#1867,.T.);
#16389=EDGE_CURVE('',#13491,#13492,#11472,.T.);
#16390=EDGE_CURVE('',#13485,#13492,#1868,.T.);
#16391=EDGE_CURVE('',#13493,#13494,#11473,.T.);
#16392=EDGE_CURVE('',#13495,#13494,#1869,.T.);
#16393=EDGE_CURVE('',#13495,#13496,#11474,.T.);
#16394=EDGE_CURVE('',#13497,#13496,#1870,.T.);
#16395=EDGE_CURVE('',#13497,#13498,#11475,.T.);
#16396=EDGE_CURVE('',#13499,#13498,#1871,.T.);
#16397=EDGE_CURVE('',#13499,#13500,#11476,.T.);
#16398=EDGE_CURVE('',#13493,#13500,#1872,.T.);
#16399=EDGE_CURVE('',#13501,#13502,#11477,.T.);
#16400=EDGE_CURVE('',#13503,#13502,#1873,.T.);
#16401=EDGE_CURVE('',#13503,#13504,#11478,.T.);
#16402=EDGE_CURVE('',#13505,#13504,#1874,.T.);
#16403=EDGE_CURVE('',#13505,#13506,#11479,.T.);
#16404=EDGE_CURVE('',#13507,#13506,#1875,.T.);
#16405=EDGE_CURVE('',#13507,#13508,#11480,.T.);
#16406=EDGE_CURVE('',#13501,#13508,#1876,.T.);
#16407=EDGE_CURVE('',#13509,#13510,#11481,.T.);
#16408=EDGE_CURVE('',#13511,#13510,#1877,.T.);
#16409=EDGE_CURVE('',#13511,#13512,#11482,.T.);
#16410=EDGE_CURVE('',#13513,#13512,#1878,.T.);
#16411=EDGE_CURVE('',#13513,#13514,#11483,.T.);
#16412=EDGE_CURVE('',#13515,#13514,#1879,.T.);
#16413=EDGE_CURVE('',#13515,#13516,#11484,.T.);
#16414=EDGE_CURVE('',#13509,#13516,#1880,.T.);
#16415=EDGE_CURVE('',#13517,#13518,#11485,.T.);
#16416=EDGE_CURVE('',#13519,#13518,#1881,.T.);
#16417=EDGE_CURVE('',#13519,#13520,#11486,.T.);
#16418=EDGE_CURVE('',#13521,#13520,#1882,.T.);
#16419=EDGE_CURVE('',#13521,#13522,#11487,.T.);
#16420=EDGE_CURVE('',#13523,#13522,#1883,.T.);
#16421=EDGE_CURVE('',#13523,#13524,#11488,.T.);
#16422=EDGE_CURVE('',#13517,#13524,#1884,.T.);
#16423=EDGE_CURVE('',#13525,#13526,#11489,.T.);
#16424=EDGE_CURVE('',#13527,#13526,#1885,.T.);
#16425=EDGE_CURVE('',#13527,#13528,#11490,.T.);
#16426=EDGE_CURVE('',#13529,#13528,#1886,.T.);
#16427=EDGE_CURVE('',#13529,#13530,#11491,.T.);
#16428=EDGE_CURVE('',#13531,#13530,#1887,.T.);
#16429=EDGE_CURVE('',#13531,#13532,#11492,.T.);
#16430=EDGE_CURVE('',#13525,#13532,#1888,.T.);
#16431=EDGE_CURVE('',#13533,#13534,#11493,.T.);
#16432=EDGE_CURVE('',#13535,#13534,#1889,.T.);
#16433=EDGE_CURVE('',#13535,#13536,#11494,.T.);
#16434=EDGE_CURVE('',#13537,#13536,#1890,.T.);
#16435=EDGE_CURVE('',#13537,#13538,#11495,.T.);
#16436=EDGE_CURVE('',#13539,#13538,#1891,.T.);
#16437=EDGE_CURVE('',#13539,#13540,#11496,.T.);
#16438=EDGE_CURVE('',#13533,#13540,#1892,.T.);
#16439=EDGE_CURVE('',#13541,#13542,#11497,.T.);
#16440=EDGE_CURVE('',#13543,#13542,#1893,.T.);
#16441=EDGE_CURVE('',#13543,#13544,#11498,.T.);
#16442=EDGE_CURVE('',#13545,#13544,#1894,.T.);
#16443=EDGE_CURVE('',#13545,#13546,#11499,.T.);
#16444=EDGE_CURVE('',#13547,#13546,#1895,.T.);
#16445=EDGE_CURVE('',#13547,#13548,#11500,.T.);
#16446=EDGE_CURVE('',#13541,#13548,#1896,.T.);
#16447=EDGE_CURVE('',#13549,#13550,#11501,.T.);
#16448=EDGE_CURVE('',#13551,#13550,#1897,.T.);
#16449=EDGE_CURVE('',#13551,#13552,#11502,.T.);
#16450=EDGE_CURVE('',#13553,#13552,#1898,.T.);
#16451=EDGE_CURVE('',#13553,#13554,#11503,.T.);
#16452=EDGE_CURVE('',#13555,#13554,#1899,.T.);
#16453=EDGE_CURVE('',#13555,#13556,#11504,.T.);
#16454=EDGE_CURVE('',#13549,#13556,#1900,.T.);
#16455=EDGE_CURVE('',#13557,#13558,#11505,.T.);
#16456=EDGE_CURVE('',#13559,#13558,#1901,.T.);
#16457=EDGE_CURVE('',#13559,#13560,#11506,.T.);
#16458=EDGE_CURVE('',#13561,#13560,#1902,.T.);
#16459=EDGE_CURVE('',#13561,#13562,#11507,.T.);
#16460=EDGE_CURVE('',#13563,#13562,#1903,.T.);
#16461=EDGE_CURVE('',#13563,#13564,#11508,.T.);
#16462=EDGE_CURVE('',#13557,#13564,#1904,.T.);
#16463=EDGE_CURVE('',#13565,#13566,#11509,.T.);
#16464=EDGE_CURVE('',#13567,#13566,#1905,.T.);
#16465=EDGE_CURVE('',#13567,#13568,#11510,.T.);
#16466=EDGE_CURVE('',#13569,#13568,#1906,.T.);
#16467=EDGE_CURVE('',#13569,#13570,#11511,.T.);
#16468=EDGE_CURVE('',#13571,#13570,#1907,.T.);
#16469=EDGE_CURVE('',#13571,#13572,#11512,.T.);
#16470=EDGE_CURVE('',#13565,#13572,#1908,.T.);
#16471=EDGE_CURVE('',#13573,#13574,#11513,.T.);
#16472=EDGE_CURVE('',#13575,#13574,#1909,.T.);
#16473=EDGE_CURVE('',#13575,#13576,#11514,.T.);
#16474=EDGE_CURVE('',#13577,#13576,#1910,.T.);
#16475=EDGE_CURVE('',#13577,#13578,#11515,.T.);
#16476=EDGE_CURVE('',#13579,#13578,#1911,.T.);
#16477=EDGE_CURVE('',#13579,#13580,#11516,.T.);
#16478=EDGE_CURVE('',#13573,#13580,#1912,.T.);
#16479=EDGE_CURVE('',#13581,#13582,#11517,.T.);
#16480=EDGE_CURVE('',#13583,#13582,#141,.T.);
#16481=EDGE_CURVE('',#13583,#13584,#1913,.T.);
#16482=EDGE_CURVE('',#13585,#13584,#11518,.T.);
#16483=EDGE_CURVE('',#13585,#13586,#1914,.T.);
#16484=EDGE_CURVE('',#13587,#13586,#11519,.T.);
#16485=EDGE_CURVE('',#13587,#13588,#1915,.T.);
#16486=EDGE_CURVE('',#13581,#13588,#142,.T.);
#16487=EDGE_CURVE('',#13589,#13590,#11520,.T.);
#16488=EDGE_CURVE('',#13591,#13590,#143,.T.);
#16489=EDGE_CURVE('',#13591,#13592,#1916,.T.);
#16490=EDGE_CURVE('',#13593,#13592,#11521,.T.);
#16491=EDGE_CURVE('',#13593,#13594,#1917,.T.);
#16492=EDGE_CURVE('',#13595,#13594,#11522,.T.);
#16493=EDGE_CURVE('',#13595,#13596,#1918,.T.);
#16494=EDGE_CURVE('',#13589,#13596,#144,.T.);
#16495=EDGE_CURVE('',#13597,#13598,#11523,.T.);
#16496=EDGE_CURVE('',#13599,#13598,#145,.T.);
#16497=EDGE_CURVE('',#13599,#13600,#1919,.T.);
#16498=EDGE_CURVE('',#13601,#13600,#11524,.T.);
#16499=EDGE_CURVE('',#13601,#13602,#1920,.T.);
#16500=EDGE_CURVE('',#13603,#13602,#11525,.T.);
#16501=EDGE_CURVE('',#13603,#13604,#1921,.T.);
#16502=EDGE_CURVE('',#13597,#13604,#146,.T.);
#16503=EDGE_CURVE('',#13605,#13606,#11526,.T.);
#16504=EDGE_CURVE('',#13605,#13607,#1922,.T.);
#16505=EDGE_CURVE('',#13608,#13607,#11527,.T.);
#16506=EDGE_CURVE('',#13608,#13609,#1923,.T.);
#16507=EDGE_CURVE('',#13610,#13609,#11528,.T.);
#16508=EDGE_CURVE('',#13610,#13611,#1924,.T.);
#16509=EDGE_CURVE('',#13612,#13611,#11529,.T.);
#16510=EDGE_CURVE('',#13612,#13606,#1925,.T.);
#16511=EDGE_CURVE('',#13613,#13614,#11530,.T.);
#16512=EDGE_CURVE('',#13613,#13615,#1926,.T.);
#16513=EDGE_CURVE('',#13616,#13615,#11531,.T.);
#16514=EDGE_CURVE('',#13616,#13617,#1927,.T.);
#16515=EDGE_CURVE('',#13618,#13617,#11532,.T.);
#16516=EDGE_CURVE('',#13618,#13619,#1928,.T.);
#16517=EDGE_CURVE('',#13620,#13619,#11533,.T.);
#16518=EDGE_CURVE('',#13620,#13614,#1929,.T.);
#16519=EDGE_CURVE('',#13621,#13622,#11534,.T.);
#16520=EDGE_CURVE('',#13621,#13623,#1930,.T.);
#16521=EDGE_CURVE('',#13624,#13623,#11535,.T.);
#16522=EDGE_CURVE('',#13624,#13625,#1931,.T.);
#16523=EDGE_CURVE('',#13626,#13625,#11536,.T.);
#16524=EDGE_CURVE('',#13626,#13627,#1932,.T.);
#16525=EDGE_CURVE('',#13628,#13627,#11537,.T.);
#16526=EDGE_CURVE('',#13628,#13622,#1933,.T.);
#16527=EDGE_CURVE('',#13629,#13630,#11538,.T.);
#16528=EDGE_CURVE('',#13629,#13631,#1934,.T.);
#16529=EDGE_CURVE('',#13632,#13631,#11539,.T.);
#16530=EDGE_CURVE('',#13632,#13633,#1935,.T.);
#16531=EDGE_CURVE('',#13634,#13633,#11540,.T.);
#16532=EDGE_CURVE('',#13634,#13635,#1936,.T.);
#16533=EDGE_CURVE('',#13636,#13635,#11541,.T.);
#16534=EDGE_CURVE('',#13636,#13630,#1937,.T.);
#16535=EDGE_CURVE('',#13637,#13638,#11542,.T.);
#16536=EDGE_CURVE('',#13637,#13639,#1938,.T.);
#16537=EDGE_CURVE('',#13640,#13639,#11543,.T.);
#16538=EDGE_CURVE('',#13640,#13641,#1939,.T.);
#16539=EDGE_CURVE('',#13642,#13641,#11544,.T.);
#16540=EDGE_CURVE('',#13642,#13643,#1940,.T.);
#16541=EDGE_CURVE('',#13644,#13643,#11545,.T.);
#16542=EDGE_CURVE('',#13644,#13638,#1941,.T.);
#16543=EDGE_CURVE('',#13645,#13646,#11546,.T.);
#16544=EDGE_CURVE('',#13645,#13647,#1942,.T.);
#16545=EDGE_CURVE('',#13648,#13647,#11547,.T.);
#16546=EDGE_CURVE('',#13648,#13649,#1943,.T.);
#16547=EDGE_CURVE('',#13650,#13649,#11548,.T.);
#16548=EDGE_CURVE('',#13650,#13651,#1944,.T.);
#16549=EDGE_CURVE('',#13652,#13651,#11549,.T.);
#16550=EDGE_CURVE('',#13652,#13646,#1945,.T.);
#16551=EDGE_CURVE('',#13653,#13654,#11550,.T.);
#16552=EDGE_CURVE('',#13653,#13655,#1946,.T.);
#16553=EDGE_CURVE('',#13656,#13655,#11551,.T.);
#16554=EDGE_CURVE('',#13656,#13657,#1947,.T.);
#16555=EDGE_CURVE('',#13658,#13657,#11552,.T.);
#16556=EDGE_CURVE('',#13658,#13659,#1948,.T.);
#16557=EDGE_CURVE('',#13660,#13659,#11553,.T.);
#16558=EDGE_CURVE('',#13660,#13654,#1949,.T.);
#16559=EDGE_CURVE('',#13661,#13662,#11554,.T.);
#16560=EDGE_CURVE('',#13661,#13663,#1950,.T.);
#16561=EDGE_CURVE('',#13664,#13663,#11555,.T.);
#16562=EDGE_CURVE('',#13664,#13665,#1951,.T.);
#16563=EDGE_CURVE('',#13666,#13665,#11556,.T.);
#16564=EDGE_CURVE('',#13666,#13667,#1952,.T.);
#16565=EDGE_CURVE('',#13668,#13667,#11557,.T.);
#16566=EDGE_CURVE('',#13668,#13662,#1953,.T.);
#16567=EDGE_CURVE('',#13669,#13670,#11558,.T.);
#16568=EDGE_CURVE('',#13669,#13671,#1954,.T.);
#16569=EDGE_CURVE('',#13672,#13671,#11559,.T.);
#16570=EDGE_CURVE('',#13672,#13673,#1955,.T.);
#16571=EDGE_CURVE('',#13674,#13673,#11560,.T.);
#16572=EDGE_CURVE('',#13674,#13675,#1956,.T.);
#16573=EDGE_CURVE('',#13676,#13675,#11561,.T.);
#16574=EDGE_CURVE('',#13676,#13670,#1957,.T.);
#16575=EDGE_CURVE('',#13677,#13678,#11562,.T.);
#16576=EDGE_CURVE('',#13677,#13679,#1958,.T.);
#16577=EDGE_CURVE('',#13680,#13679,#11563,.T.);
#16578=EDGE_CURVE('',#13680,#13681,#1959,.T.);
#16579=EDGE_CURVE('',#13682,#13681,#11564,.T.);
#16580=EDGE_CURVE('',#13682,#13683,#1960,.T.);
#16581=EDGE_CURVE('',#13684,#13683,#11565,.T.);
#16582=EDGE_CURVE('',#13684,#13678,#1961,.T.);
#16583=EDGE_CURVE('',#13685,#13686,#11566,.T.);
#16584=EDGE_CURVE('',#13685,#13687,#1962,.T.);
#16585=EDGE_CURVE('',#13688,#13687,#11567,.T.);
#16586=EDGE_CURVE('',#13688,#13689,#1963,.T.);
#16587=EDGE_CURVE('',#13690,#13689,#11568,.T.);
#16588=EDGE_CURVE('',#13690,#13691,#1964,.T.);
#16589=EDGE_CURVE('',#13692,#13691,#11569,.T.);
#16590=EDGE_CURVE('',#13692,#13686,#1965,.T.);
#16591=EDGE_CURVE('',#13693,#13694,#11570,.T.);
#16592=EDGE_CURVE('',#13693,#13695,#1966,.T.);
#16593=EDGE_CURVE('',#13696,#13695,#11571,.T.);
#16594=EDGE_CURVE('',#13696,#13697,#1967,.T.);
#16595=EDGE_CURVE('',#13698,#13697,#11572,.T.);
#16596=EDGE_CURVE('',#13698,#13699,#1968,.T.);
#16597=EDGE_CURVE('',#13700,#13699,#11573,.T.);
#16598=EDGE_CURVE('',#13700,#13694,#1969,.T.);
#16599=EDGE_CURVE('',#13701,#13702,#11574,.T.);
#16600=EDGE_CURVE('',#13701,#13703,#1970,.T.);
#16601=EDGE_CURVE('',#13704,#13703,#11575,.T.);
#16602=EDGE_CURVE('',#13704,#13705,#1971,.T.);
#16603=EDGE_CURVE('',#13706,#13705,#11576,.T.);
#16604=EDGE_CURVE('',#13706,#13707,#1972,.T.);
#16605=EDGE_CURVE('',#13708,#13707,#11577,.T.);
#16606=EDGE_CURVE('',#13708,#13702,#1973,.T.);
#16607=EDGE_CURVE('',#13709,#13710,#11578,.T.);
#16608=EDGE_CURVE('',#13710,#13711,#1974,.T.);
#16609=EDGE_CURVE('',#13712,#13711,#11579,.T.);
#16610=EDGE_CURVE('',#13712,#13713,#1975,.T.);
#16611=EDGE_CURVE('',#13713,#13714,#147,.T.);
#16612=EDGE_CURVE('',#13715,#13714,#11580,.T.);
#16613=EDGE_CURVE('',#13716,#13715,#148,.T.);
#16614=EDGE_CURVE('',#13709,#13716,#1976,.T.);
#16615=EDGE_CURVE('',#13717,#13718,#11581,.T.);
#16616=EDGE_CURVE('',#13717,#13719,#149,.T.);
#16617=EDGE_CURVE('',#13719,#13720,#1977,.T.);
#16618=EDGE_CURVE('',#13721,#13720,#11582,.T.);
#16619=EDGE_CURVE('',#13721,#13722,#1978,.T.);
#16620=EDGE_CURVE('',#13723,#13722,#11583,.T.);
#16621=EDGE_CURVE('',#13723,#13724,#1979,.T.);
#16622=EDGE_CURVE('',#13724,#13718,#150,.T.);
#16623=EDGE_CURVE('',#13725,#13726,#11584,.T.);
#16624=EDGE_CURVE('',#13727,#13725,#11585,.T.);
#16625=EDGE_CURVE('',#13727,#13726,#1980,.T.);
#16626=EDGE_CURVE('',#13728,#13729,#11586,.T.);
#16627=EDGE_CURVE('',#13728,#13730,#151,.T.);
#16628=EDGE_CURVE('',#13730,#13731,#1981,.T.);
#16629=EDGE_CURVE('',#13732,#13731,#11587,.T.);
#16630=EDGE_CURVE('',#13732,#13733,#1982,.T.);
#16631=EDGE_CURVE('',#13734,#13733,#11588,.T.);
#16632=EDGE_CURVE('',#13734,#13735,#1983,.T.);
#16633=EDGE_CURVE('',#13735,#13729,#152,.T.);
#16634=EDGE_CURVE('',#13736,#13737,#11589,.T.);
#16635=EDGE_CURVE('',#13736,#13738,#1984,.T.);
#16636=EDGE_CURVE('',#13739,#13738,#11590,.T.);
#16637=EDGE_CURVE('',#13739,#13740,#1985,.T.);
#16638=EDGE_CURVE('',#13741,#13740,#11591,.T.);
#16639=EDGE_CURVE('',#13741,#13742,#1986,.T.);
#16640=EDGE_CURVE('',#13743,#13742,#11592,.T.);
#16641=EDGE_CURVE('',#13743,#13737,#1987,.T.);
#16642=EDGE_CURVE('',#13744,#13745,#11593,.T.);
#16643=EDGE_CURVE('',#13744,#13746,#1988,.T.);
#16644=EDGE_CURVE('',#13747,#13746,#11594,.T.);
#16645=EDGE_CURVE('',#13747,#13748,#1989,.T.);
#16646=EDGE_CURVE('',#13749,#13748,#11595,.T.);
#16647=EDGE_CURVE('',#13749,#13750,#1990,.T.);
#16648=EDGE_CURVE('',#13751,#13750,#11596,.T.);
#16649=EDGE_CURVE('',#13751,#13745,#1991,.T.);
#16650=EDGE_CURVE('',#13752,#13753,#11597,.T.);
#16651=EDGE_CURVE('',#13752,#13754,#1992,.T.);
#16652=EDGE_CURVE('',#13755,#13754,#11598,.T.);
#16653=EDGE_CURVE('',#13755,#13756,#1993,.T.);
#16654=EDGE_CURVE('',#13757,#13756,#11599,.T.);
#16655=EDGE_CURVE('',#13757,#13758,#1994,.T.);
#16656=EDGE_CURVE('',#13759,#13758,#11600,.T.);
#16657=EDGE_CURVE('',#13759,#13753,#1995,.T.);
#16658=EDGE_CURVE('',#13760,#13761,#11601,.T.);
#16659=EDGE_CURVE('',#13760,#13762,#1996,.T.);
#16660=EDGE_CURVE('',#13763,#13762,#11602,.T.);
#16661=EDGE_CURVE('',#13763,#13764,#1997,.T.);
#16662=EDGE_CURVE('',#13765,#13764,#11603,.T.);
#16663=EDGE_CURVE('',#13765,#13766,#1998,.T.);
#16664=EDGE_CURVE('',#13767,#13766,#11604,.T.);
#16665=EDGE_CURVE('',#13767,#13761,#1999,.T.);
#16666=EDGE_CURVE('',#13768,#13769,#11605,.T.);
#16667=EDGE_CURVE('',#13768,#13770,#2000,.T.);
#16668=EDGE_CURVE('',#13771,#13770,#11606,.T.);
#16669=EDGE_CURVE('',#13771,#13772,#2001,.T.);
#16670=EDGE_CURVE('',#13773,#13772,#11607,.T.);
#16671=EDGE_CURVE('',#13773,#13774,#2002,.T.);
#16672=EDGE_CURVE('',#13775,#13774,#11608,.T.);
#16673=EDGE_CURVE('',#13775,#13769,#2003,.T.);
#16674=EDGE_CURVE('',#13776,#13777,#11609,.T.);
#16675=EDGE_CURVE('',#13776,#13778,#2004,.T.);
#16676=EDGE_CURVE('',#13779,#13778,#11610,.T.);
#16677=EDGE_CURVE('',#13779,#13780,#2005,.T.);
#16678=EDGE_CURVE('',#13781,#13780,#11611,.T.);
#16679=EDGE_CURVE('',#13781,#13782,#2006,.T.);
#16680=EDGE_CURVE('',#13783,#13782,#11612,.T.);
#16681=EDGE_CURVE('',#13783,#13777,#2007,.T.);
#16682=EDGE_CURVE('',#13784,#13785,#11613,.T.);
#16683=EDGE_CURVE('',#13784,#13786,#2008,.T.);
#16684=EDGE_CURVE('',#13787,#13786,#11614,.T.);
#16685=EDGE_CURVE('',#13787,#13788,#2009,.T.);
#16686=EDGE_CURVE('',#13789,#13788,#11615,.T.);
#16687=EDGE_CURVE('',#13789,#13790,#2010,.T.);
#16688=EDGE_CURVE('',#13791,#13790,#11616,.T.);
#16689=EDGE_CURVE('',#13791,#13785,#2011,.T.);
#16690=EDGE_CURVE('',#13792,#13793,#11617,.T.);
#16691=EDGE_CURVE('',#13792,#13794,#2012,.T.);
#16692=EDGE_CURVE('',#13795,#13794,#11618,.T.);
#16693=EDGE_CURVE('',#13795,#13796,#2013,.T.);
#16694=EDGE_CURVE('',#13797,#13796,#11619,.T.);
#16695=EDGE_CURVE('',#13797,#13798,#2014,.T.);
#16696=EDGE_CURVE('',#13799,#13798,#11620,.T.);
#16697=EDGE_CURVE('',#13799,#13793,#2015,.T.);
#16698=EDGE_CURVE('',#13800,#13801,#11621,.T.);
#16699=EDGE_CURVE('',#13800,#13802,#2016,.T.);
#16700=EDGE_CURVE('',#13803,#13802,#11622,.T.);
#16701=EDGE_CURVE('',#13803,#13804,#2017,.T.);
#16702=EDGE_CURVE('',#13805,#13804,#11623,.T.);
#16703=EDGE_CURVE('',#13805,#13806,#2018,.T.);
#16704=EDGE_CURVE('',#13807,#13806,#11624,.T.);
#16705=EDGE_CURVE('',#13807,#13801,#2019,.T.);
#16706=EDGE_CURVE('',#13808,#13809,#11625,.T.);
#16707=EDGE_CURVE('',#13808,#13810,#2020,.T.);
#16708=EDGE_CURVE('',#13811,#13810,#11626,.T.);
#16709=EDGE_CURVE('',#13811,#13812,#2021,.T.);
#16710=EDGE_CURVE('',#13813,#13812,#11627,.T.);
#16711=EDGE_CURVE('',#13813,#13814,#2022,.T.);
#16712=EDGE_CURVE('',#13815,#13814,#11628,.T.);
#16713=EDGE_CURVE('',#13815,#13809,#2023,.T.);
#16714=EDGE_CURVE('',#13816,#13817,#11629,.T.);
#16715=EDGE_CURVE('',#13816,#13818,#2024,.T.);
#16716=EDGE_CURVE('',#13819,#13818,#11630,.T.);
#16717=EDGE_CURVE('',#13819,#13820,#2025,.T.);
#16718=EDGE_CURVE('',#13821,#13820,#11631,.T.);
#16719=EDGE_CURVE('',#13821,#13822,#2026,.T.);
#16720=EDGE_CURVE('',#13823,#13822,#11632,.T.);
#16721=EDGE_CURVE('',#13823,#13817,#2027,.T.);
#16722=EDGE_CURVE('',#13824,#13825,#11633,.T.);
#16723=EDGE_CURVE('',#13824,#13826,#2028,.T.);
#16724=EDGE_CURVE('',#13827,#13826,#11634,.T.);
#16725=EDGE_CURVE('',#13827,#13828,#2029,.T.);
#16726=EDGE_CURVE('',#13829,#13828,#11635,.T.);
#16727=EDGE_CURVE('',#13829,#13830,#2030,.T.);
#16728=EDGE_CURVE('',#13831,#13830,#11636,.T.);
#16729=EDGE_CURVE('',#13831,#13825,#2031,.T.);
#16730=EDGE_CURVE('',#13832,#13833,#11637,.T.);
#16731=EDGE_CURVE('',#13832,#13834,#2032,.T.);
#16732=EDGE_CURVE('',#13835,#13834,#11638,.T.);
#16733=EDGE_CURVE('',#13835,#13836,#2033,.T.);
#16734=EDGE_CURVE('',#13837,#13836,#11639,.T.);
#16735=EDGE_CURVE('',#13837,#13838,#2034,.T.);
#16736=EDGE_CURVE('',#13839,#13838,#11640,.T.);
#16737=EDGE_CURVE('',#13839,#13833,#2035,.T.);
#16738=EDGE_CURVE('',#13840,#13841,#2036,.T.);
#16739=EDGE_CURVE('',#13841,#13842,#153,.T.);
#16740=EDGE_CURVE('',#13843,#13842,#11641,.T.);
#16741=EDGE_CURVE('',#13843,#13844,#154,.T.);
#16742=EDGE_CURVE('',#13844,#13845,#2037,.T.);
#16743=EDGE_CURVE('',#13846,#13845,#11642,.T.);
#16744=EDGE_CURVE('',#13846,#13847,#2038,.T.);
#16745=EDGE_CURVE('',#13840,#13847,#11643,.T.);
#16746=EDGE_CURVE('',#13848,#13849,#11644,.T.);
#16747=EDGE_CURVE('',#13850,#13849,#155,.T.);
#16748=EDGE_CURVE('',#13851,#13850,#2039,.T.);
#16749=EDGE_CURVE('',#13851,#13852,#11645,.T.);
#16750=EDGE_CURVE('',#13853,#13852,#2040,.T.);
#16751=EDGE_CURVE('',#13853,#13854,#11646,.T.);
#16752=EDGE_CURVE('',#13855,#13854,#2041,.T.);
#16753=EDGE_CURVE('',#13848,#13855,#156,.T.);
#16754=EDGE_CURVE('',#13856,#13857,#11647,.T.);
#16755=EDGE_CURVE('',#13858,#13857,#2042,.T.);
#16756=EDGE_CURVE('',#13858,#13856,#11648,.T.);
#16757=EDGE_CURVE('',#13859,#13860,#11649,.T.);
#16758=EDGE_CURVE('',#13861,#13860,#157,.T.);
#16759=EDGE_CURVE('',#13862,#13861,#2043,.T.);
#16760=EDGE_CURVE('',#13862,#13863,#11650,.T.);
#16761=EDGE_CURVE('',#13864,#13863,#2044,.T.);
#16762=EDGE_CURVE('',#13864,#13865,#11651,.T.);
#16763=EDGE_CURVE('',#13866,#13865,#2045,.T.);
#16764=EDGE_CURVE('',#13859,#13866,#158,.T.);
#16765=EDGE_CURVE('',#13867,#13868,#11652,.T.);
#16766=EDGE_CURVE('',#13869,#13868,#2046,.T.);
#16767=EDGE_CURVE('',#13869,#13870,#11653,.T.);
#16768=EDGE_CURVE('',#13871,#13870,#2047,.T.);
#16769=EDGE_CURVE('',#13871,#13872,#11654,.T.);
#16770=EDGE_CURVE('',#13873,#13872,#2048,.T.);
#16771=EDGE_CURVE('',#13873,#13874,#11655,.T.);
#16772=EDGE_CURVE('',#13867,#13874,#2049,.T.);
#16773=EDGE_CURVE('',#13875,#13876,#11656,.T.);
#16774=EDGE_CURVE('',#13877,#13876,#2050,.T.);
#16775=EDGE_CURVE('',#13877,#13878,#11657,.T.);
#16776=EDGE_CURVE('',#13879,#13878,#2051,.T.);
#16777=EDGE_CURVE('',#13879,#13880,#11658,.T.);
#16778=EDGE_CURVE('',#13881,#13880,#2052,.T.);
#16779=EDGE_CURVE('',#13881,#13882,#11659,.T.);
#16780=EDGE_CURVE('',#13875,#13882,#2053,.T.);
#16781=EDGE_CURVE('',#13883,#13884,#11660,.T.);
#16782=EDGE_CURVE('',#13885,#13884,#2054,.T.);
#16783=EDGE_CURVE('',#13885,#13886,#11661,.T.);
#16784=EDGE_CURVE('',#13887,#13886,#2055,.T.);
#16785=EDGE_CURVE('',#13887,#13888,#11662,.T.);
#16786=EDGE_CURVE('',#13889,#13888,#2056,.T.);
#16787=EDGE_CURVE('',#13889,#13890,#11663,.T.);
#16788=EDGE_CURVE('',#13883,#13890,#2057,.T.);
#16789=EDGE_CURVE('',#13891,#13892,#11664,.T.);
#16790=EDGE_CURVE('',#13893,#13892,#2058,.T.);
#16791=EDGE_CURVE('',#13893,#13894,#11665,.T.);
#16792=EDGE_CURVE('',#13895,#13894,#2059,.T.);
#16793=EDGE_CURVE('',#13895,#13896,#11666,.T.);
#16794=EDGE_CURVE('',#13897,#13896,#2060,.T.);
#16795=EDGE_CURVE('',#13897,#13898,#11667,.T.);
#16796=EDGE_CURVE('',#13891,#13898,#2061,.T.);
#16797=EDGE_CURVE('',#13899,#13900,#11668,.T.);
#16798=EDGE_CURVE('',#13901,#13900,#2062,.T.);
#16799=EDGE_CURVE('',#13901,#13902,#11669,.T.);
#16800=EDGE_CURVE('',#13903,#13902,#2063,.T.);
#16801=EDGE_CURVE('',#13903,#13904,#11670,.T.);
#16802=EDGE_CURVE('',#13905,#13904,#2064,.T.);
#16803=EDGE_CURVE('',#13905,#13906,#11671,.T.);
#16804=EDGE_CURVE('',#13899,#13906,#2065,.T.);
#16805=EDGE_CURVE('',#13907,#13908,#11672,.T.);
#16806=EDGE_CURVE('',#13909,#13908,#2066,.T.);
#16807=EDGE_CURVE('',#13909,#13910,#11673,.T.);
#16808=EDGE_CURVE('',#13911,#13910,#2067,.T.);
#16809=EDGE_CURVE('',#13911,#13912,#11674,.T.);
#16810=EDGE_CURVE('',#13913,#13912,#2068,.T.);
#16811=EDGE_CURVE('',#13913,#13914,#11675,.T.);
#16812=EDGE_CURVE('',#13907,#13914,#2069,.T.);
#16813=EDGE_CURVE('',#13915,#13916,#11676,.T.);
#16814=EDGE_CURVE('',#13917,#13916,#2070,.T.);
#16815=EDGE_CURVE('',#13917,#13918,#11677,.T.);
#16816=EDGE_CURVE('',#13919,#13918,#2071,.T.);
#16817=EDGE_CURVE('',#13919,#13920,#11678,.T.);
#16818=EDGE_CURVE('',#13921,#13920,#2072,.T.);
#16819=EDGE_CURVE('',#13921,#13922,#11679,.T.);
#16820=EDGE_CURVE('',#13915,#13922,#2073,.T.);
#16821=EDGE_CURVE('',#13923,#13924,#11680,.T.);
#16822=EDGE_CURVE('',#13925,#13924,#2074,.T.);
#16823=EDGE_CURVE('',#13925,#13926,#11681,.T.);
#16824=EDGE_CURVE('',#13927,#13926,#2075,.T.);
#16825=EDGE_CURVE('',#13927,#13928,#11682,.T.);
#16826=EDGE_CURVE('',#13929,#13928,#2076,.T.);
#16827=EDGE_CURVE('',#13929,#13930,#11683,.T.);
#16828=EDGE_CURVE('',#13923,#13930,#2077,.T.);
#16829=EDGE_CURVE('',#13931,#13932,#11684,.T.);
#16830=EDGE_CURVE('',#13933,#13932,#2078,.T.);
#16831=EDGE_CURVE('',#13933,#13934,#11685,.T.);
#16832=EDGE_CURVE('',#13935,#13934,#2079,.T.);
#16833=EDGE_CURVE('',#13935,#13936,#11686,.T.);
#16834=EDGE_CURVE('',#13937,#13936,#2080,.T.);
#16835=EDGE_CURVE('',#13937,#13938,#11687,.T.);
#16836=EDGE_CURVE('',#13931,#13938,#2081,.T.);
#16837=EDGE_CURVE('',#13939,#13940,#11688,.T.);
#16838=EDGE_CURVE('',#13941,#13940,#2082,.T.);
#16839=EDGE_CURVE('',#13941,#13942,#11689,.T.);
#16840=EDGE_CURVE('',#13943,#13942,#2083,.T.);
#16841=EDGE_CURVE('',#13943,#13944,#11690,.T.);
#16842=EDGE_CURVE('',#13945,#13944,#2084,.T.);
#16843=EDGE_CURVE('',#13945,#13946,#11691,.T.);
#16844=EDGE_CURVE('',#13939,#13946,#2085,.T.);
#16845=EDGE_CURVE('',#13947,#13948,#11692,.T.);
#16846=EDGE_CURVE('',#13949,#13948,#2086,.T.);
#16847=EDGE_CURVE('',#13949,#13950,#11693,.T.);
#16848=EDGE_CURVE('',#13951,#13950,#2087,.T.);
#16849=EDGE_CURVE('',#13951,#13952,#11694,.T.);
#16850=EDGE_CURVE('',#13953,#13952,#2088,.T.);
#16851=EDGE_CURVE('',#13953,#13954,#11695,.T.);
#16852=EDGE_CURVE('',#13947,#13954,#2089,.T.);
#16853=EDGE_CURVE('',#13955,#13956,#11696,.T.);
#16854=EDGE_CURVE('',#13957,#13956,#2090,.T.);
#16855=EDGE_CURVE('',#13957,#13958,#11697,.T.);
#16856=EDGE_CURVE('',#13959,#13958,#2091,.T.);
#16857=EDGE_CURVE('',#13959,#13960,#11698,.T.);
#16858=EDGE_CURVE('',#13961,#13960,#2092,.T.);
#16859=EDGE_CURVE('',#13961,#13962,#11699,.T.);
#16860=EDGE_CURVE('',#13955,#13962,#2093,.T.);
#16861=EDGE_CURVE('',#13963,#13964,#11700,.T.);
#16862=EDGE_CURVE('',#13965,#13964,#2094,.T.);
#16863=EDGE_CURVE('',#13965,#13966,#11701,.T.);
#16864=EDGE_CURVE('',#13967,#13966,#2095,.T.);
#16865=EDGE_CURVE('',#13967,#13968,#11702,.T.);
#16866=EDGE_CURVE('',#13969,#13968,#2096,.T.);
#16867=EDGE_CURVE('',#13969,#13970,#11703,.T.);
#16868=EDGE_CURVE('',#13963,#13970,#2097,.T.);
#16869=EDGE_CURVE('',#13971,#13972,#2098,.T.);
#16870=EDGE_CURVE('',#13971,#13973,#11704,.T.);
#16871=EDGE_CURVE('',#13974,#13973,#2099,.T.);
#16872=EDGE_CURVE('',#13974,#13975,#11705,.T.);
#16873=EDGE_CURVE('',#13976,#13975,#2100,.T.);
#16874=EDGE_CURVE('',#13977,#13976,#159,.T.);
#16875=EDGE_CURVE('',#13977,#13978,#11706,.T.);
#16876=EDGE_CURVE('',#13972,#13978,#160,.T.);
#16877=EDGE_CURVE('',#13979,#13980,#11707,.T.);
#16878=EDGE_CURVE('',#13980,#13981,#2101,.T.);
#16879=EDGE_CURVE('',#13982,#13981,#11708,.T.);
#16880=EDGE_CURVE('',#13982,#13983,#2102,.T.);
#16881=EDGE_CURVE('',#13983,#13984,#11709,.T.);
#16882=EDGE_CURVE('',#13985,#13984,#2103,.T.);
#16883=EDGE_CURVE('',#13985,#13986,#11710,.T.);
#16884=EDGE_CURVE('',#13979,#13986,#2104,.T.);
#16885=EDGE_CURVE('',#13987,#13988,#11711,.T.);
#16886=EDGE_CURVE('',#13988,#13989,#2105,.T.);
#16887=EDGE_CURVE('',#13990,#13989,#11712,.T.);
#16888=EDGE_CURVE('',#13990,#13991,#2106,.T.);
#16889=EDGE_CURVE('',#13991,#13992,#11713,.T.);
#16890=EDGE_CURVE('',#13993,#13992,#2107,.T.);
#16891=EDGE_CURVE('',#13993,#13994,#11714,.T.);
#16892=EDGE_CURVE('',#13987,#13994,#2108,.T.);
#16893=EDGE_CURVE('',#13995,#13996,#11715,.T.);
#16894=EDGE_CURVE('',#13996,#13997,#2109,.T.);
#16895=EDGE_CURVE('',#13998,#13997,#11716,.T.);
#16896=EDGE_CURVE('',#13998,#13999,#2110,.T.);
#16897=EDGE_CURVE('',#13999,#14000,#11717,.T.);
#16898=EDGE_CURVE('',#14001,#14000,#2111,.T.);
#16899=EDGE_CURVE('',#14001,#14002,#11718,.T.);
#16900=EDGE_CURVE('',#13995,#14002,#2112,.T.);
#16901=EDGE_CURVE('',#14003,#14004,#11719,.T.);
#16902=EDGE_CURVE('',#14004,#14005,#2113,.T.);
#16903=EDGE_CURVE('',#14006,#14005,#11720,.T.);
#16904=EDGE_CURVE('',#14006,#14007,#2114,.T.);
#16905=EDGE_CURVE('',#14007,#14008,#11721,.T.);
#16906=EDGE_CURVE('',#14009,#14008,#2115,.T.);
#16907=EDGE_CURVE('',#14009,#14010,#11722,.T.);
#16908=EDGE_CURVE('',#14003,#14010,#2116,.T.);
#16909=EDGE_CURVE('',#14011,#14012,#2117,.T.);
#16910=EDGE_CURVE('',#14012,#14013,#11723,.T.);
#16911=EDGE_CURVE('',#14014,#14013,#2118,.T.);
#16912=EDGE_CURVE('',#14014,#14015,#11724,.T.);
#16913=EDGE_CURVE('',#14015,#14016,#2119,.T.);
#16914=EDGE_CURVE('',#14017,#14016,#11725,.T.);
#16915=EDGE_CURVE('',#14017,#14018,#2120,.T.);
#16916=EDGE_CURVE('',#14011,#14018,#11726,.T.);
#16917=EDGE_CURVE('',#14019,#14020,#2121,.T.);
#16918=EDGE_CURVE('',#14020,#14021,#11727,.T.);
#16919=EDGE_CURVE('',#14022,#14021,#2122,.T.);
#16920=EDGE_CURVE('',#14022,#14023,#11728,.T.);
#16921=EDGE_CURVE('',#14023,#14024,#2123,.T.);
#16922=EDGE_CURVE('',#14025,#14024,#11729,.T.);
#16923=EDGE_CURVE('',#14025,#14026,#2124,.T.);
#16924=EDGE_CURVE('',#14019,#14026,#11730,.T.);
#16925=EDGE_CURVE('',#14027,#14028,#2125,.T.);
#16926=EDGE_CURVE('',#14028,#14029,#11731,.T.);
#16927=EDGE_CURVE('',#14030,#14029,#2126,.T.);
#16928=EDGE_CURVE('',#14030,#14031,#11732,.T.);
#16929=EDGE_CURVE('',#14031,#14032,#2127,.T.);
#16930=EDGE_CURVE('',#14033,#14032,#11733,.T.);
#16931=EDGE_CURVE('',#14033,#14034,#2128,.T.);
#16932=EDGE_CURVE('',#14027,#14034,#11734,.T.);
#16933=EDGE_CURVE('',#14035,#14036,#2129,.T.);
#16934=EDGE_CURVE('',#14036,#14037,#11735,.T.);
#16935=EDGE_CURVE('',#14038,#14037,#2130,.T.);
#16936=EDGE_CURVE('',#14038,#14039,#11736,.T.);
#16937=EDGE_CURVE('',#14039,#14040,#2131,.T.);
#16938=EDGE_CURVE('',#14041,#14040,#11737,.T.);
#16939=EDGE_CURVE('',#14041,#14042,#2132,.T.);
#16940=EDGE_CURVE('',#14035,#14042,#11738,.T.);
#16941=EDGE_CURVE('',#14043,#14044,#2133,.T.);
#16942=EDGE_CURVE('',#14044,#14045,#11739,.T.);
#16943=EDGE_CURVE('',#14046,#14045,#2134,.T.);
#16944=EDGE_CURVE('',#14046,#14047,#11740,.T.);
#16945=EDGE_CURVE('',#14047,#14048,#2135,.T.);
#16946=EDGE_CURVE('',#14049,#14048,#11741,.T.);
#16947=EDGE_CURVE('',#14049,#14050,#2136,.T.);
#16948=EDGE_CURVE('',#14043,#14050,#11742,.T.);
#16949=EDGE_CURVE('',#14051,#14052,#2137,.T.);
#16950=EDGE_CURVE('',#14052,#14053,#11743,.T.);
#16951=EDGE_CURVE('',#14054,#14053,#2138,.T.);
#16952=EDGE_CURVE('',#14054,#14055,#11744,.T.);
#16953=EDGE_CURVE('',#14055,#14056,#2139,.T.);
#16954=EDGE_CURVE('',#14057,#14056,#11745,.T.);
#16955=EDGE_CURVE('',#14057,#14058,#2140,.T.);
#16956=EDGE_CURVE('',#14051,#14058,#11746,.T.);
#16957=EDGE_CURVE('',#14059,#14060,#2141,.T.);
#16958=EDGE_CURVE('',#14060,#14061,#11747,.T.);
#16959=EDGE_CURVE('',#14062,#14061,#2142,.T.);
#16960=EDGE_CURVE('',#14062,#14063,#11748,.T.);
#16961=EDGE_CURVE('',#14064,#14063,#2143,.T.);
#16962=EDGE_CURVE('',#14065,#14064,#588,.T.);
#16963=EDGE_CURVE('',#14065,#14066,#11749,.T.);
#16964=EDGE_CURVE('',#14066,#14067,#589,.T.);
#16965=EDGE_CURVE('',#14067,#14068,#2144,.T.);
#16966=EDGE_CURVE('',#14059,#14068,#11750,.T.);
#16967=EDGE_CURVE('',#14069,#14070,#11751,.T.);
#16968=EDGE_CURVE('',#14070,#14071,#2145,.T.);
#16969=EDGE_CURVE('',#14072,#14071,#11752,.T.);
#16970=EDGE_CURVE('',#14072,#14073,#2146,.T.);
#16971=EDGE_CURVE('',#14073,#14074,#161,.T.);
#16972=EDGE_CURVE('',#14075,#14074,#11753,.T.);
#16973=EDGE_CURVE('',#14076,#14075,#162,.T.);
#16974=EDGE_CURVE('',#14069,#14076,#2147,.T.);
#16975=EDGE_CURVE('',#14077,#14078,#11754,.T.);
#16976=EDGE_CURVE('',#14077,#14079,#163,.T.);
#16977=EDGE_CURVE('',#14079,#14080,#2148,.T.);
#16978=EDGE_CURVE('',#14081,#14080,#11755,.T.);
#16979=EDGE_CURVE('',#14081,#14082,#2149,.T.);
#16980=EDGE_CURVE('',#14083,#14082,#11756,.T.);
#16981=EDGE_CURVE('',#14083,#14084,#2150,.T.);
#16982=EDGE_CURVE('',#14084,#14078,#164,.T.);
#16983=EDGE_CURVE('',#14085,#14086,#11757,.T.);
#16984=EDGE_CURVE('',#14087,#14085,#11758,.T.);
#16985=EDGE_CURVE('',#14087,#14086,#2151,.T.);
#16986=EDGE_CURVE('',#14088,#14089,#11759,.T.);
#16987=EDGE_CURVE('',#14088,#14090,#165,.T.);
#16988=EDGE_CURVE('',#14090,#14091,#2152,.T.);
#16989=EDGE_CURVE('',#14092,#14091,#11760,.T.);
#16990=EDGE_CURVE('',#14092,#14093,#2153,.T.);
#16991=EDGE_CURVE('',#14094,#14093,#11761,.T.);
#16992=EDGE_CURVE('',#14094,#14095,#2154,.T.);
#16993=EDGE_CURVE('',#14095,#14089,#166,.T.);
#16994=EDGE_CURVE('',#14096,#14097,#11762,.T.);
#16995=EDGE_CURVE('',#14096,#14098,#2155,.T.);
#16996=EDGE_CURVE('',#14099,#14098,#11763,.T.);
#16997=EDGE_CURVE('',#14099,#14100,#2156,.T.);
#16998=EDGE_CURVE('',#14101,#14100,#11764,.T.);
#16999=EDGE_CURVE('',#14101,#14102,#2157,.T.);
#17000=EDGE_CURVE('',#14103,#14102,#11765,.T.);
#17001=EDGE_CURVE('',#14103,#14097,#2158,.T.);
#17002=EDGE_CURVE('',#14104,#14105,#11766,.T.);
#17003=EDGE_CURVE('',#14104,#14106,#2159,.T.);
#17004=EDGE_CURVE('',#14107,#14106,#11767,.T.);
#17005=EDGE_CURVE('',#14107,#14108,#2160,.T.);
#17006=EDGE_CURVE('',#14109,#14108,#11768,.T.);
#17007=EDGE_CURVE('',#14109,#14110,#2161,.T.);
#17008=EDGE_CURVE('',#14111,#14110,#11769,.T.);
#17009=EDGE_CURVE('',#14111,#14105,#2162,.T.);
#17010=EDGE_CURVE('',#14112,#14113,#11770,.T.);
#17011=EDGE_CURVE('',#14112,#14114,#2163,.T.);
#17012=EDGE_CURVE('',#14115,#14114,#11771,.T.);
#17013=EDGE_CURVE('',#14115,#14116,#2164,.T.);
#17014=EDGE_CURVE('',#14117,#14116,#11772,.T.);
#17015=EDGE_CURVE('',#14117,#14118,#2165,.T.);
#17016=EDGE_CURVE('',#14119,#14118,#11773,.T.);
#17017=EDGE_CURVE('',#14119,#14113,#2166,.T.);
#17018=EDGE_CURVE('',#14120,#14121,#11774,.T.);
#17019=EDGE_CURVE('',#14120,#14122,#2167,.T.);
#17020=EDGE_CURVE('',#14123,#14122,#11775,.T.);
#17021=EDGE_CURVE('',#14123,#14124,#2168,.T.);
#17022=EDGE_CURVE('',#14125,#14124,#11776,.T.);
#17023=EDGE_CURVE('',#14125,#14126,#2169,.T.);
#17024=EDGE_CURVE('',#14127,#14126,#11777,.T.);
#17025=EDGE_CURVE('',#14127,#14121,#2170,.T.);
#17026=EDGE_CURVE('',#14128,#14129,#11778,.T.);
#17027=EDGE_CURVE('',#14128,#14130,#2171,.T.);
#17028=EDGE_CURVE('',#14131,#14130,#11779,.T.);
#17029=EDGE_CURVE('',#14131,#14132,#2172,.T.);
#17030=EDGE_CURVE('',#14133,#14132,#11780,.T.);
#17031=EDGE_CURVE('',#14133,#14134,#2173,.T.);
#17032=EDGE_CURVE('',#14135,#14134,#11781,.T.);
#17033=EDGE_CURVE('',#14135,#14129,#2174,.T.);
#17034=EDGE_CURVE('',#14136,#14137,#11782,.T.);
#17035=EDGE_CURVE('',#14136,#14138,#2175,.T.);
#17036=EDGE_CURVE('',#14139,#14138,#11783,.T.);
#17037=EDGE_CURVE('',#14139,#14140,#2176,.T.);
#17038=EDGE_CURVE('',#14141,#14140,#11784,.T.);
#17039=EDGE_CURVE('',#14141,#14142,#2177,.T.);
#17040=EDGE_CURVE('',#14143,#14142,#11785,.T.);
#17041=EDGE_CURVE('',#14143,#14137,#2178,.T.);
#17042=EDGE_CURVE('',#14144,#14145,#11786,.T.);
#17043=EDGE_CURVE('',#14144,#14146,#2179,.T.);
#17044=EDGE_CURVE('',#14147,#14146,#11787,.T.);
#17045=EDGE_CURVE('',#14147,#14148,#2180,.T.);
#17046=EDGE_CURVE('',#14149,#14148,#11788,.T.);
#17047=EDGE_CURVE('',#14149,#14150,#2181,.T.);
#17048=EDGE_CURVE('',#14151,#14150,#11789,.T.);
#17049=EDGE_CURVE('',#14151,#14145,#2182,.T.);
#17050=EDGE_CURVE('',#14152,#14153,#11790,.T.);
#17051=EDGE_CURVE('',#14152,#14154,#2183,.T.);
#17052=EDGE_CURVE('',#14155,#14154,#11791,.T.);
#17053=EDGE_CURVE('',#14155,#14156,#2184,.T.);
#17054=EDGE_CURVE('',#14157,#14156,#11792,.T.);
#17055=EDGE_CURVE('',#14157,#14158,#2185,.T.);
#17056=EDGE_CURVE('',#14159,#14158,#11793,.T.);
#17057=EDGE_CURVE('',#14159,#14153,#2186,.T.);
#17058=EDGE_CURVE('',#14160,#14161,#11794,.T.);
#17059=EDGE_CURVE('',#14160,#14162,#2187,.T.);
#17060=EDGE_CURVE('',#14163,#14162,#11795,.T.);
#17061=EDGE_CURVE('',#14163,#14164,#2188,.T.);
#17062=EDGE_CURVE('',#14165,#14164,#11796,.T.);
#17063=EDGE_CURVE('',#14165,#14166,#2189,.T.);
#17064=EDGE_CURVE('',#14167,#14166,#11797,.T.);
#17065=EDGE_CURVE('',#14167,#14161,#2190,.T.);
#17066=EDGE_CURVE('',#14168,#14169,#11798,.T.);
#17067=EDGE_CURVE('',#14168,#14170,#2191,.T.);
#17068=EDGE_CURVE('',#14171,#14170,#11799,.T.);
#17069=EDGE_CURVE('',#14171,#14172,#2192,.T.);
#17070=EDGE_CURVE('',#14173,#14172,#11800,.T.);
#17071=EDGE_CURVE('',#14173,#14174,#2193,.T.);
#17072=EDGE_CURVE('',#14175,#14174,#11801,.T.);
#17073=EDGE_CURVE('',#14175,#14169,#2194,.T.);
#17074=EDGE_CURVE('',#14176,#14177,#11802,.T.);
#17075=EDGE_CURVE('',#14176,#14178,#2195,.T.);
#17076=EDGE_CURVE('',#14179,#14178,#11803,.T.);
#17077=EDGE_CURVE('',#14179,#14180,#2196,.T.);
#17078=EDGE_CURVE('',#14181,#14180,#11804,.T.);
#17079=EDGE_CURVE('',#14181,#14182,#2197,.T.);
#17080=EDGE_CURVE('',#14183,#14182,#11805,.T.);
#17081=EDGE_CURVE('',#14183,#14177,#2198,.T.);
#17082=EDGE_CURVE('',#14184,#14185,#11806,.T.);
#17083=EDGE_CURVE('',#14184,#14186,#2199,.T.);
#17084=EDGE_CURVE('',#14187,#14186,#11807,.T.);
#17085=EDGE_CURVE('',#14187,#14188,#2200,.T.);
#17086=EDGE_CURVE('',#14189,#14188,#11808,.T.);
#17087=EDGE_CURVE('',#14189,#14190,#2201,.T.);
#17088=EDGE_CURVE('',#14191,#14190,#11809,.T.);
#17089=EDGE_CURVE('',#14191,#14185,#2202,.T.);
#17090=EDGE_CURVE('',#14192,#14193,#11810,.T.);
#17091=EDGE_CURVE('',#14192,#14194,#2203,.T.);
#17092=EDGE_CURVE('',#14195,#14194,#11811,.T.);
#17093=EDGE_CURVE('',#14195,#14196,#2204,.T.);
#17094=EDGE_CURVE('',#14197,#14196,#11812,.T.);
#17095=EDGE_CURVE('',#14197,#14198,#2205,.T.);
#17096=EDGE_CURVE('',#14199,#14198,#11813,.T.);
#17097=EDGE_CURVE('',#14199,#14193,#2206,.T.);
#17098=EDGE_CURVE('',#14200,#14201,#2207,.T.);
#17099=EDGE_CURVE('',#14201,#14202,#167,.T.);
#17100=EDGE_CURVE('',#14203,#14202,#11814,.T.);
#17101=EDGE_CURVE('',#14203,#14204,#168,.T.);
#17102=EDGE_CURVE('',#14204,#14205,#2208,.T.);
#17103=EDGE_CURVE('',#14206,#14205,#11815,.T.);
#17104=EDGE_CURVE('',#14206,#14207,#2209,.T.);
#17105=EDGE_CURVE('',#14200,#14207,#11816,.T.);
#17106=EDGE_CURVE('',#14208,#14209,#11817,.T.);
#17107=EDGE_CURVE('',#14210,#14209,#169,.T.);
#17108=EDGE_CURVE('',#14211,#14210,#2210,.T.);
#17109=EDGE_CURVE('',#14211,#14212,#11818,.T.);
#17110=EDGE_CURVE('',#14213,#14212,#2211,.T.);
#17111=EDGE_CURVE('',#14213,#14214,#11819,.T.);
#17112=EDGE_CURVE('',#14215,#14214,#2212,.T.);
#17113=EDGE_CURVE('',#14208,#14215,#170,.T.);
#17114=EDGE_CURVE('',#14216,#14217,#11820,.T.);
#17115=EDGE_CURVE('',#14218,#14217,#2213,.T.);
#17116=EDGE_CURVE('',#14218,#14216,#11821,.T.);
#17117=EDGE_CURVE('',#14219,#14220,#11822,.T.);
#17118=EDGE_CURVE('',#14221,#14220,#171,.T.);
#17119=EDGE_CURVE('',#14222,#14221,#2214,.T.);
#17120=EDGE_CURVE('',#14222,#14223,#11823,.T.);
#17121=EDGE_CURVE('',#14224,#14223,#2215,.T.);
#17122=EDGE_CURVE('',#14224,#14225,#11824,.T.);
#17123=EDGE_CURVE('',#14226,#14225,#2216,.T.);
#17124=EDGE_CURVE('',#14219,#14226,#172,.T.);
#17125=EDGE_CURVE('',#14227,#14228,#11825,.T.);
#17126=EDGE_CURVE('',#14229,#14228,#2217,.T.);
#17127=EDGE_CURVE('',#14229,#14230,#11826,.T.);
#17128=EDGE_CURVE('',#14231,#14230,#2218,.T.);
#17129=EDGE_CURVE('',#14231,#14232,#11827,.T.);
#17130=EDGE_CURVE('',#14233,#14232,#2219,.T.);
#17131=EDGE_CURVE('',#14233,#14234,#11828,.T.);
#17132=EDGE_CURVE('',#14227,#14234,#2220,.T.);
#17133=EDGE_CURVE('',#14235,#14236,#11829,.T.);
#17134=EDGE_CURVE('',#14237,#14236,#2221,.T.);
#17135=EDGE_CURVE('',#14237,#14238,#11830,.T.);
#17136=EDGE_CURVE('',#14239,#14238,#2222,.T.);
#17137=EDGE_CURVE('',#14239,#14240,#11831,.T.);
#17138=EDGE_CURVE('',#14241,#14240,#2223,.T.);
#17139=EDGE_CURVE('',#14241,#14242,#11832,.T.);
#17140=EDGE_CURVE('',#14235,#14242,#2224,.T.);
#17141=EDGE_CURVE('',#14243,#14244,#11833,.T.);
#17142=EDGE_CURVE('',#14245,#14244,#2225,.T.);
#17143=EDGE_CURVE('',#14245,#14246,#11834,.T.);
#17144=EDGE_CURVE('',#14247,#14246,#2226,.T.);
#17145=EDGE_CURVE('',#14247,#14248,#11835,.T.);
#17146=EDGE_CURVE('',#14249,#14248,#2227,.T.);
#17147=EDGE_CURVE('',#14249,#14250,#11836,.T.);
#17148=EDGE_CURVE('',#14243,#14250,#2228,.T.);
#17149=EDGE_CURVE('',#14251,#14252,#11837,.T.);
#17150=EDGE_CURVE('',#14253,#14252,#2229,.T.);
#17151=EDGE_CURVE('',#14253,#14254,#11838,.T.);
#17152=EDGE_CURVE('',#14255,#14254,#2230,.T.);
#17153=EDGE_CURVE('',#14255,#14256,#11839,.T.);
#17154=EDGE_CURVE('',#14257,#14256,#2231,.T.);
#17155=EDGE_CURVE('',#14257,#14258,#11840,.T.);
#17156=EDGE_CURVE('',#14251,#14258,#2232,.T.);
#17157=EDGE_CURVE('',#14259,#14260,#11841,.T.);
#17158=EDGE_CURVE('',#14261,#14260,#2233,.T.);
#17159=EDGE_CURVE('',#14261,#14262,#11842,.T.);
#17160=EDGE_CURVE('',#14263,#14262,#2234,.T.);
#17161=EDGE_CURVE('',#14263,#14264,#11843,.T.);
#17162=EDGE_CURVE('',#14265,#14264,#2235,.T.);
#17163=EDGE_CURVE('',#14265,#14266,#11844,.T.);
#17164=EDGE_CURVE('',#14259,#14266,#2236,.T.);
#17165=EDGE_CURVE('',#14267,#14268,#11845,.T.);
#17166=EDGE_CURVE('',#14269,#14268,#2237,.T.);
#17167=EDGE_CURVE('',#14269,#14270,#11846,.T.);
#17168=EDGE_CURVE('',#14271,#14270,#2238,.T.);
#17169=EDGE_CURVE('',#14271,#14272,#11847,.T.);
#17170=EDGE_CURVE('',#14273,#14272,#2239,.T.);
#17171=EDGE_CURVE('',#14273,#14274,#11848,.T.);
#17172=EDGE_CURVE('',#14267,#14274,#2240,.T.);
#17173=EDGE_CURVE('',#14275,#14276,#11849,.T.);
#17174=EDGE_CURVE('',#14277,#14276,#2241,.T.);
#17175=EDGE_CURVE('',#14277,#14278,#11850,.T.);
#17176=EDGE_CURVE('',#14279,#14278,#2242,.T.);
#17177=EDGE_CURVE('',#14279,#14280,#11851,.T.);
#17178=EDGE_CURVE('',#14281,#14280,#2243,.T.);
#17179=EDGE_CURVE('',#14281,#14282,#11852,.T.);
#17180=EDGE_CURVE('',#14275,#14282,#2244,.T.);
#17181=EDGE_CURVE('',#14283,#14284,#11853,.T.);
#17182=EDGE_CURVE('',#14285,#14284,#2245,.T.);
#17183=EDGE_CURVE('',#14285,#14286,#11854,.T.);
#17184=EDGE_CURVE('',#14287,#14286,#2246,.T.);
#17185=EDGE_CURVE('',#14287,#14288,#11855,.T.);
#17186=EDGE_CURVE('',#14289,#14288,#2247,.T.);
#17187=EDGE_CURVE('',#14289,#14290,#11856,.T.);
#17188=EDGE_CURVE('',#14283,#14290,#2248,.T.);
#17189=EDGE_CURVE('',#14291,#14292,#11857,.T.);
#17190=EDGE_CURVE('',#14293,#14292,#2249,.T.);
#17191=EDGE_CURVE('',#14293,#14294,#11858,.T.);
#17192=EDGE_CURVE('',#14295,#14294,#2250,.T.);
#17193=EDGE_CURVE('',#14295,#14296,#11859,.T.);
#17194=EDGE_CURVE('',#14297,#14296,#2251,.T.);
#17195=EDGE_CURVE('',#14297,#14298,#11860,.T.);
#17196=EDGE_CURVE('',#14291,#14298,#2252,.T.);
#17197=EDGE_CURVE('',#14299,#14300,#11861,.T.);
#17198=EDGE_CURVE('',#14301,#14300,#2253,.T.);
#17199=EDGE_CURVE('',#14301,#14302,#11862,.T.);
#17200=EDGE_CURVE('',#14303,#14302,#2254,.T.);
#17201=EDGE_CURVE('',#14303,#14304,#11863,.T.);
#17202=EDGE_CURVE('',#14305,#14304,#2255,.T.);
#17203=EDGE_CURVE('',#14305,#14306,#11864,.T.);
#17204=EDGE_CURVE('',#14299,#14306,#2256,.T.);
#17205=EDGE_CURVE('',#14307,#14308,#11865,.T.);
#17206=EDGE_CURVE('',#14309,#14308,#2257,.T.);
#17207=EDGE_CURVE('',#14309,#14310,#11866,.T.);
#17208=EDGE_CURVE('',#14311,#14310,#2258,.T.);
#17209=EDGE_CURVE('',#14311,#14312,#11867,.T.);
#17210=EDGE_CURVE('',#14313,#14312,#2259,.T.);
#17211=EDGE_CURVE('',#14313,#14314,#11868,.T.);
#17212=EDGE_CURVE('',#14307,#14314,#2260,.T.);
#17213=EDGE_CURVE('',#14315,#14316,#11869,.T.);
#17214=EDGE_CURVE('',#14317,#14316,#2261,.T.);
#17215=EDGE_CURVE('',#14317,#14318,#11870,.T.);
#17216=EDGE_CURVE('',#14319,#14318,#2262,.T.);
#17217=EDGE_CURVE('',#14319,#14320,#11871,.T.);
#17218=EDGE_CURVE('',#14321,#14320,#2263,.T.);
#17219=EDGE_CURVE('',#14321,#14322,#11872,.T.);
#17220=EDGE_CURVE('',#14315,#14322,#2264,.T.);
#17221=EDGE_CURVE('',#14323,#14324,#11873,.T.);
#17222=EDGE_CURVE('',#14325,#14324,#2265,.T.);
#17223=EDGE_CURVE('',#14325,#14326,#11874,.T.);
#17224=EDGE_CURVE('',#14327,#14326,#2266,.T.);
#17225=EDGE_CURVE('',#14327,#14328,#11875,.T.);
#17226=EDGE_CURVE('',#14329,#14328,#2267,.T.);
#17227=EDGE_CURVE('',#14329,#14330,#11876,.T.);
#17228=EDGE_CURVE('',#14323,#14330,#2268,.T.);
#17229=EDGE_CURVE('',#14331,#14332,#2269,.T.);
#17230=EDGE_CURVE('',#14331,#14333,#11877,.T.);
#17231=EDGE_CURVE('',#14334,#14333,#2270,.T.);
#17232=EDGE_CURVE('',#14334,#14335,#11878,.T.);
#17233=EDGE_CURVE('',#14336,#14335,#2271,.T.);
#17234=EDGE_CURVE('',#14337,#14336,#173,.T.);
#17235=EDGE_CURVE('',#14337,#14338,#11879,.T.);
#17236=EDGE_CURVE('',#14332,#14338,#174,.T.);
#17237=EDGE_CURVE('',#14339,#14340,#11880,.T.);
#17238=EDGE_CURVE('',#14340,#14341,#2272,.T.);
#17239=EDGE_CURVE('',#14342,#14341,#11881,.T.);
#17240=EDGE_CURVE('',#14342,#14343,#2273,.T.);
#17241=EDGE_CURVE('',#14343,#14344,#11882,.T.);
#17242=EDGE_CURVE('',#14345,#14344,#2274,.T.);
#17243=EDGE_CURVE('',#14345,#14346,#11883,.T.);
#17244=EDGE_CURVE('',#14339,#14346,#2275,.T.);
#17245=EDGE_CURVE('',#14347,#14348,#11884,.T.);
#17246=EDGE_CURVE('',#14348,#14349,#2276,.T.);
#17247=EDGE_CURVE('',#14350,#14349,#11885,.T.);
#17248=EDGE_CURVE('',#14350,#14351,#2277,.T.);
#17249=EDGE_CURVE('',#14351,#14352,#11886,.T.);
#17250=EDGE_CURVE('',#14353,#14352,#2278,.T.);
#17251=EDGE_CURVE('',#14353,#14354,#11887,.T.);
#17252=EDGE_CURVE('',#14347,#14354,#2279,.T.);
#17253=EDGE_CURVE('',#14355,#14356,#11888,.T.);
#17254=EDGE_CURVE('',#14356,#14357,#2280,.T.);
#17255=EDGE_CURVE('',#14358,#14357,#11889,.T.);
#17256=EDGE_CURVE('',#14358,#14359,#2281,.T.);
#17257=EDGE_CURVE('',#14359,#14360,#11890,.T.);
#17258=EDGE_CURVE('',#14361,#14360,#2282,.T.);
#17259=EDGE_CURVE('',#14361,#14362,#11891,.T.);
#17260=EDGE_CURVE('',#14355,#14362,#2283,.T.);
#17261=EDGE_CURVE('',#14363,#14364,#11892,.T.);
#17262=EDGE_CURVE('',#14364,#14365,#2284,.T.);
#17263=EDGE_CURVE('',#14366,#14365,#11893,.T.);
#17264=EDGE_CURVE('',#14366,#14367,#2285,.T.);
#17265=EDGE_CURVE('',#14367,#14368,#11894,.T.);
#17266=EDGE_CURVE('',#14369,#14368,#2286,.T.);
#17267=EDGE_CURVE('',#14369,#14370,#11895,.T.);
#17268=EDGE_CURVE('',#14363,#14370,#2287,.T.);
#17269=EDGE_CURVE('',#14371,#14372,#2288,.T.);
#17270=EDGE_CURVE('',#14372,#14373,#11896,.T.);
#17271=EDGE_CURVE('',#14374,#14373,#2289,.T.);
#17272=EDGE_CURVE('',#14374,#14375,#11897,.T.);
#17273=EDGE_CURVE('',#14375,#14376,#2290,.T.);
#17274=EDGE_CURVE('',#14377,#14376,#11898,.T.);
#17275=EDGE_CURVE('',#14377,#14378,#2291,.T.);
#17276=EDGE_CURVE('',#14371,#14378,#11899,.T.);
#17277=EDGE_CURVE('',#14379,#14380,#2292,.T.);
#17278=EDGE_CURVE('',#14380,#14381,#11900,.T.);
#17279=EDGE_CURVE('',#14382,#14381,#2293,.T.);
#17280=EDGE_CURVE('',#14382,#14383,#11901,.T.);
#17281=EDGE_CURVE('',#14383,#14384,#2294,.T.);
#17282=EDGE_CURVE('',#14385,#14384,#11902,.T.);
#17283=EDGE_CURVE('',#14385,#14386,#2295,.T.);
#17284=EDGE_CURVE('',#14379,#14386,#11903,.T.);
#17285=EDGE_CURVE('',#14387,#14388,#2296,.T.);
#17286=EDGE_CURVE('',#14388,#14389,#11904,.T.);
#17287=EDGE_CURVE('',#14390,#14389,#2297,.T.);
#17288=EDGE_CURVE('',#14390,#14391,#11905,.T.);
#17289=EDGE_CURVE('',#14391,#14392,#2298,.T.);
#17290=EDGE_CURVE('',#14393,#14392,#11906,.T.);
#17291=EDGE_CURVE('',#14393,#14394,#2299,.T.);
#17292=EDGE_CURVE('',#14387,#14394,#11907,.T.);
#17293=EDGE_CURVE('',#14395,#14396,#2300,.T.);
#17294=EDGE_CURVE('',#14396,#14397,#11908,.T.);
#17295=EDGE_CURVE('',#14398,#14397,#2301,.T.);
#17296=EDGE_CURVE('',#14398,#14399,#11909,.T.);
#17297=EDGE_CURVE('',#14399,#14400,#2302,.T.);
#17298=EDGE_CURVE('',#14401,#14400,#11910,.T.);
#17299=EDGE_CURVE('',#14401,#14402,#2303,.T.);
#17300=EDGE_CURVE('',#14395,#14402,#11911,.T.);
#17301=EDGE_CURVE('',#14403,#14404,#2304,.T.);
#17302=EDGE_CURVE('',#14404,#14405,#11912,.T.);
#17303=EDGE_CURVE('',#14406,#14405,#2305,.T.);
#17304=EDGE_CURVE('',#14406,#14407,#11913,.T.);
#17305=EDGE_CURVE('',#14407,#14408,#2306,.T.);
#17306=EDGE_CURVE('',#14409,#14408,#11914,.T.);
#17307=EDGE_CURVE('',#14409,#14410,#2307,.T.);
#17308=EDGE_CURVE('',#14403,#14410,#11915,.T.);
#17309=EDGE_CURVE('',#14411,#14412,#2308,.T.);
#17310=EDGE_CURVE('',#14412,#14413,#11916,.T.);
#17311=EDGE_CURVE('',#14414,#14413,#2309,.T.);
#17312=EDGE_CURVE('',#14414,#14415,#11917,.T.);
#17313=EDGE_CURVE('',#14415,#14416,#2310,.T.);
#17314=EDGE_CURVE('',#14417,#14416,#11918,.T.);
#17315=EDGE_CURVE('',#14417,#14418,#2311,.T.);
#17316=EDGE_CURVE('',#14411,#14418,#11919,.T.);
#17317=EDGE_CURVE('',#14419,#14420,#2312,.T.);
#17318=EDGE_CURVE('',#14420,#14421,#11920,.T.);
#17319=EDGE_CURVE('',#14422,#14421,#2313,.T.);
#17320=EDGE_CURVE('',#14422,#14423,#11921,.T.);
#17321=EDGE_CURVE('',#14424,#14423,#2314,.T.);
#17322=EDGE_CURVE('',#14425,#14424,#590,.T.);
#17323=EDGE_CURVE('',#14425,#14426,#11922,.T.);
#17324=EDGE_CURVE('',#14426,#14427,#591,.T.);
#17325=EDGE_CURVE('',#14427,#14428,#2315,.T.);
#17326=EDGE_CURVE('',#14419,#14428,#11923,.T.);
#17327=EDGE_CURVE('',#14429,#14430,#11924,.T.);
#17328=EDGE_CURVE('',#14430,#14431,#2316,.T.);
#17329=EDGE_CURVE('',#14432,#14431,#11925,.T.);
#17330=EDGE_CURVE('',#14432,#14433,#2317,.T.);
#17331=EDGE_CURVE('',#14433,#14434,#175,.T.);
#17332=EDGE_CURVE('',#14435,#14434,#11926,.T.);
#17333=EDGE_CURVE('',#14436,#14435,#176,.T.);
#17334=EDGE_CURVE('',#14429,#14436,#2318,.T.);
#17335=EDGE_CURVE('',#14437,#14438,#11927,.T.);
#17336=EDGE_CURVE('',#14437,#14439,#177,.T.);
#17337=EDGE_CURVE('',#14439,#14440,#2319,.T.);
#17338=EDGE_CURVE('',#14441,#14440,#11928,.T.);
#17339=EDGE_CURVE('',#14441,#14442,#2320,.T.);
#17340=EDGE_CURVE('',#14443,#14442,#11929,.T.);
#17341=EDGE_CURVE('',#14443,#14444,#2321,.T.);
#17342=EDGE_CURVE('',#14444,#14438,#178,.T.);
#17343=EDGE_CURVE('',#14445,#14446,#11930,.T.);
#17344=EDGE_CURVE('',#14447,#14445,#11931,.T.);
#17345=EDGE_CURVE('',#14447,#14446,#2322,.T.);
#17346=EDGE_CURVE('',#14448,#14449,#11932,.T.);
#17347=EDGE_CURVE('',#14448,#14450,#179,.T.);
#17348=EDGE_CURVE('',#14450,#14451,#2323,.T.);
#17349=EDGE_CURVE('',#14452,#14451,#11933,.T.);
#17350=EDGE_CURVE('',#14452,#14453,#2324,.T.);
#17351=EDGE_CURVE('',#14454,#14453,#11934,.T.);
#17352=EDGE_CURVE('',#14454,#14455,#2325,.T.);
#17353=EDGE_CURVE('',#14455,#14449,#180,.T.);
#17354=EDGE_CURVE('',#14456,#14457,#11935,.T.);
#17355=EDGE_CURVE('',#14456,#14458,#2326,.T.);
#17356=EDGE_CURVE('',#14459,#14458,#11936,.T.);
#17357=EDGE_CURVE('',#14459,#14460,#2327,.T.);
#17358=EDGE_CURVE('',#14461,#14460,#11937,.T.);
#17359=EDGE_CURVE('',#14461,#14462,#2328,.T.);
#17360=EDGE_CURVE('',#14463,#14462,#11938,.T.);
#17361=EDGE_CURVE('',#14463,#14457,#2329,.T.);
#17362=EDGE_CURVE('',#14464,#14465,#11939,.T.);
#17363=EDGE_CURVE('',#14464,#14466,#2330,.T.);
#17364=EDGE_CURVE('',#14467,#14466,#11940,.T.);
#17365=EDGE_CURVE('',#14467,#14468,#2331,.T.);
#17366=EDGE_CURVE('',#14469,#14468,#11941,.T.);
#17367=EDGE_CURVE('',#14469,#14470,#2332,.T.);
#17368=EDGE_CURVE('',#14471,#14470,#11942,.T.);
#17369=EDGE_CURVE('',#14471,#14465,#2333,.T.);
#17370=EDGE_CURVE('',#14472,#14473,#11943,.T.);
#17371=EDGE_CURVE('',#14472,#14474,#2334,.T.);
#17372=EDGE_CURVE('',#14475,#14474,#11944,.T.);
#17373=EDGE_CURVE('',#14475,#14476,#2335,.T.);
#17374=EDGE_CURVE('',#14477,#14476,#11945,.T.);
#17375=EDGE_CURVE('',#14477,#14478,#2336,.T.);
#17376=EDGE_CURVE('',#14479,#14478,#11946,.T.);
#17377=EDGE_CURVE('',#14479,#14473,#2337,.T.);
#17378=EDGE_CURVE('',#14480,#14481,#11947,.T.);
#17379=EDGE_CURVE('',#14480,#14482,#2338,.T.);
#17380=EDGE_CURVE('',#14483,#14482,#11948,.T.);
#17381=EDGE_CURVE('',#14483,#14484,#2339,.T.);
#17382=EDGE_CURVE('',#14485,#14484,#11949,.T.);
#17383=EDGE_CURVE('',#14485,#14486,#2340,.T.);
#17384=EDGE_CURVE('',#14487,#14486,#11950,.T.);
#17385=EDGE_CURVE('',#14487,#14481,#2341,.T.);
#17386=EDGE_CURVE('',#14488,#14489,#11951,.T.);
#17387=EDGE_CURVE('',#14488,#14490,#2342,.T.);
#17388=EDGE_CURVE('',#14491,#14490,#11952,.T.);
#17389=EDGE_CURVE('',#14491,#14492,#2343,.T.);
#17390=EDGE_CURVE('',#14493,#14492,#11953,.T.);
#17391=EDGE_CURVE('',#14493,#14494,#2344,.T.);
#17392=EDGE_CURVE('',#14495,#14494,#11954,.T.);
#17393=EDGE_CURVE('',#14495,#14489,#2345,.T.);
#17394=EDGE_CURVE('',#14496,#14497,#11955,.T.);
#17395=EDGE_CURVE('',#14496,#14498,#2346,.T.);
#17396=EDGE_CURVE('',#14499,#14498,#11956,.T.);
#17397=EDGE_CURVE('',#14499,#14500,#2347,.T.);
#17398=EDGE_CURVE('',#14501,#14500,#11957,.T.);
#17399=EDGE_CURVE('',#14501,#14502,#2348,.T.);
#17400=EDGE_CURVE('',#14503,#14502,#11958,.T.);
#17401=EDGE_CURVE('',#14503,#14497,#2349,.T.);
#17402=EDGE_CURVE('',#14504,#14505,#11959,.T.);
#17403=EDGE_CURVE('',#14504,#14506,#2350,.T.);
#17404=EDGE_CURVE('',#14507,#14506,#11960,.T.);
#17405=EDGE_CURVE('',#14507,#14508,#2351,.T.);
#17406=EDGE_CURVE('',#14509,#14508,#11961,.T.);
#17407=EDGE_CURVE('',#14509,#14510,#2352,.T.);
#17408=EDGE_CURVE('',#14511,#14510,#11962,.T.);
#17409=EDGE_CURVE('',#14511,#14505,#2353,.T.);
#17410=EDGE_CURVE('',#14512,#14513,#11963,.T.);
#17411=EDGE_CURVE('',#14512,#14514,#2354,.T.);
#17412=EDGE_CURVE('',#14515,#14514,#11964,.T.);
#17413=EDGE_CURVE('',#14515,#14516,#2355,.T.);
#17414=EDGE_CURVE('',#14517,#14516,#11965,.T.);
#17415=EDGE_CURVE('',#14517,#14518,#2356,.T.);
#17416=EDGE_CURVE('',#14519,#14518,#11966,.T.);
#17417=EDGE_CURVE('',#14519,#14513,#2357,.T.);
#17418=EDGE_CURVE('',#14520,#14521,#11967,.T.);
#17419=EDGE_CURVE('',#14520,#14522,#2358,.T.);
#17420=EDGE_CURVE('',#14523,#14522,#11968,.T.);
#17421=EDGE_CURVE('',#14523,#14524,#2359,.T.);
#17422=EDGE_CURVE('',#14525,#14524,#11969,.T.);
#17423=EDGE_CURVE('',#14525,#14526,#2360,.T.);
#17424=EDGE_CURVE('',#14527,#14526,#11970,.T.);
#17425=EDGE_CURVE('',#14527,#14521,#2361,.T.);
#17426=EDGE_CURVE('',#14528,#14529,#11971,.T.);
#17427=EDGE_CURVE('',#14528,#14530,#2362,.T.);
#17428=EDGE_CURVE('',#14531,#14530,#11972,.T.);
#17429=EDGE_CURVE('',#14531,#14532,#2363,.T.);
#17430=EDGE_CURVE('',#14533,#14532,#11973,.T.);
#17431=EDGE_CURVE('',#14533,#14534,#2364,.T.);
#17432=EDGE_CURVE('',#14535,#14534,#11974,.T.);
#17433=EDGE_CURVE('',#14535,#14529,#2365,.T.);
#17434=EDGE_CURVE('',#14536,#14537,#11975,.T.);
#17435=EDGE_CURVE('',#14536,#14538,#2366,.T.);
#17436=EDGE_CURVE('',#14539,#14538,#11976,.T.);
#17437=EDGE_CURVE('',#14539,#14540,#2367,.T.);
#17438=EDGE_CURVE('',#14541,#14540,#11977,.T.);
#17439=EDGE_CURVE('',#14541,#14542,#2368,.T.);
#17440=EDGE_CURVE('',#14543,#14542,#11978,.T.);
#17441=EDGE_CURVE('',#14543,#14537,#2369,.T.);
#17442=EDGE_CURVE('',#14544,#14545,#11979,.T.);
#17443=EDGE_CURVE('',#14544,#14546,#2370,.T.);
#17444=EDGE_CURVE('',#14547,#14546,#11980,.T.);
#17445=EDGE_CURVE('',#14547,#14548,#2371,.T.);
#17446=EDGE_CURVE('',#14549,#14548,#11981,.T.);
#17447=EDGE_CURVE('',#14549,#14550,#2372,.T.);
#17448=EDGE_CURVE('',#14551,#14550,#11982,.T.);
#17449=EDGE_CURVE('',#14551,#14545,#2373,.T.);
#17450=EDGE_CURVE('',#14552,#14553,#11983,.T.);
#17451=EDGE_CURVE('',#14552,#14554,#2374,.T.);
#17452=EDGE_CURVE('',#14555,#14554,#11984,.T.);
#17453=EDGE_CURVE('',#14555,#14556,#2375,.T.);
#17454=EDGE_CURVE('',#14557,#14556,#11985,.T.);
#17455=EDGE_CURVE('',#14557,#14558,#2376,.T.);
#17456=EDGE_CURVE('',#14559,#14558,#11986,.T.);
#17457=EDGE_CURVE('',#14559,#14553,#2377,.T.);
#17458=EDGE_CURVE('',#14560,#14561,#2378,.T.);
#17459=EDGE_CURVE('',#14561,#14562,#181,.T.);
#17460=EDGE_CURVE('',#14563,#14562,#11987,.T.);
#17461=EDGE_CURVE('',#14563,#14564,#182,.T.);
#17462=EDGE_CURVE('',#14564,#14565,#2379,.T.);
#17463=EDGE_CURVE('',#14566,#14565,#11988,.T.);
#17464=EDGE_CURVE('',#14566,#14567,#2380,.T.);
#17465=EDGE_CURVE('',#14560,#14567,#11989,.T.);
#17466=EDGE_CURVE('',#14568,#14569,#11990,.T.);
#17467=EDGE_CURVE('',#14570,#14569,#183,.T.);
#17468=EDGE_CURVE('',#14571,#14570,#2381,.T.);
#17469=EDGE_CURVE('',#14571,#14572,#11991,.T.);
#17470=EDGE_CURVE('',#14573,#14572,#2382,.T.);
#17471=EDGE_CURVE('',#14573,#14574,#11992,.T.);
#17472=EDGE_CURVE('',#14575,#14574,#2383,.T.);
#17473=EDGE_CURVE('',#14568,#14575,#184,.T.);
#17474=EDGE_CURVE('',#14576,#14577,#11993,.T.);
#17475=EDGE_CURVE('',#14578,#14577,#2384,.T.);
#17476=EDGE_CURVE('',#14578,#14576,#11994,.T.);
#17477=EDGE_CURVE('',#14579,#14580,#11995,.T.);
#17478=EDGE_CURVE('',#14581,#14580,#185,.T.);
#17479=EDGE_CURVE('',#14582,#14581,#2385,.T.);
#17480=EDGE_CURVE('',#14582,#14583,#11996,.T.);
#17481=EDGE_CURVE('',#14584,#14583,#2386,.T.);
#17482=EDGE_CURVE('',#14584,#14585,#11997,.T.);
#17483=EDGE_CURVE('',#14586,#14585,#2387,.T.);
#17484=EDGE_CURVE('',#14579,#14586,#186,.T.);
#17485=EDGE_CURVE('',#14587,#14588,#11998,.T.);
#17486=EDGE_CURVE('',#14589,#14588,#2388,.T.);
#17487=EDGE_CURVE('',#14589,#14590,#11999,.T.);
#17488=EDGE_CURVE('',#14591,#14590,#2389,.T.);
#17489=EDGE_CURVE('',#14591,#14592,#12000,.T.);
#17490=EDGE_CURVE('',#14593,#14592,#2390,.T.);
#17491=EDGE_CURVE('',#14593,#14594,#12001,.T.);
#17492=EDGE_CURVE('',#14587,#14594,#2391,.T.);
#17493=EDGE_CURVE('',#14595,#14596,#12002,.T.);
#17494=EDGE_CURVE('',#14597,#14596,#2392,.T.);
#17495=EDGE_CURVE('',#14597,#14598,#12003,.T.);
#17496=EDGE_CURVE('',#14599,#14598,#2393,.T.);
#17497=EDGE_CURVE('',#14599,#14600,#12004,.T.);
#17498=EDGE_CURVE('',#14601,#14600,#2394,.T.);
#17499=EDGE_CURVE('',#14601,#14602,#12005,.T.);
#17500=EDGE_CURVE('',#14595,#14602,#2395,.T.);
#17501=EDGE_CURVE('',#14603,#14604,#12006,.T.);
#17502=EDGE_CURVE('',#14605,#14604,#2396,.T.);
#17503=EDGE_CURVE('',#14605,#14606,#12007,.T.);
#17504=EDGE_CURVE('',#14607,#14606,#2397,.T.);
#17505=EDGE_CURVE('',#14607,#14608,#12008,.T.);
#17506=EDGE_CURVE('',#14609,#14608,#2398,.T.);
#17507=EDGE_CURVE('',#14609,#14610,#12009,.T.);
#17508=EDGE_CURVE('',#14603,#14610,#2399,.T.);
#17509=EDGE_CURVE('',#14611,#14612,#12010,.T.);
#17510=EDGE_CURVE('',#14613,#14612,#2400,.T.);
#17511=EDGE_CURVE('',#14613,#14614,#12011,.T.);
#17512=EDGE_CURVE('',#14615,#14614,#2401,.T.);
#17513=EDGE_CURVE('',#14615,#14616,#12012,.T.);
#17514=EDGE_CURVE('',#14617,#14616,#2402,.T.);
#17515=EDGE_CURVE('',#14617,#14618,#12013,.T.);
#17516=EDGE_CURVE('',#14611,#14618,#2403,.T.);
#17517=EDGE_CURVE('',#14619,#14620,#12014,.T.);
#17518=EDGE_CURVE('',#14621,#14620,#2404,.T.);
#17519=EDGE_CURVE('',#14621,#14622,#12015,.T.);
#17520=EDGE_CURVE('',#14623,#14622,#2405,.T.);
#17521=EDGE_CURVE('',#14623,#14624,#12016,.T.);
#17522=EDGE_CURVE('',#14625,#14624,#2406,.T.);
#17523=EDGE_CURVE('',#14625,#14626,#12017,.T.);
#17524=EDGE_CURVE('',#14619,#14626,#2407,.T.);
#17525=EDGE_CURVE('',#14627,#14628,#12018,.T.);
#17526=EDGE_CURVE('',#14629,#14628,#2408,.T.);
#17527=EDGE_CURVE('',#14629,#14630,#12019,.T.);
#17528=EDGE_CURVE('',#14631,#14630,#2409,.T.);
#17529=EDGE_CURVE('',#14631,#14632,#12020,.T.);
#17530=EDGE_CURVE('',#14633,#14632,#2410,.T.);
#17531=EDGE_CURVE('',#14633,#14634,#12021,.T.);
#17532=EDGE_CURVE('',#14627,#14634,#2411,.T.);
#17533=EDGE_CURVE('',#14635,#14636,#12022,.T.);
#17534=EDGE_CURVE('',#14637,#14636,#2412,.T.);
#17535=EDGE_CURVE('',#14637,#14638,#12023,.T.);
#17536=EDGE_CURVE('',#14639,#14638,#2413,.T.);
#17537=EDGE_CURVE('',#14639,#14640,#12024,.T.);
#17538=EDGE_CURVE('',#14641,#14640,#2414,.T.);
#17539=EDGE_CURVE('',#14641,#14642,#12025,.T.);
#17540=EDGE_CURVE('',#14635,#14642,#2415,.T.);
#17541=EDGE_CURVE('',#14643,#14644,#12026,.T.);
#17542=EDGE_CURVE('',#14645,#14644,#2416,.T.);
#17543=EDGE_CURVE('',#14645,#14646,#12027,.T.);
#17544=EDGE_CURVE('',#14647,#14646,#2417,.T.);
#17545=EDGE_CURVE('',#14647,#14648,#12028,.T.);
#17546=EDGE_CURVE('',#14649,#14648,#2418,.T.);
#17547=EDGE_CURVE('',#14649,#14650,#12029,.T.);
#17548=EDGE_CURVE('',#14643,#14650,#2419,.T.);
#17549=EDGE_CURVE('',#14651,#14652,#12030,.T.);
#17550=EDGE_CURVE('',#14653,#14652,#2420,.T.);
#17551=EDGE_CURVE('',#14653,#14654,#12031,.T.);
#17552=EDGE_CURVE('',#14655,#14654,#2421,.T.);
#17553=EDGE_CURVE('',#14655,#14656,#12032,.T.);
#17554=EDGE_CURVE('',#14657,#14656,#2422,.T.);
#17555=EDGE_CURVE('',#14657,#14658,#12033,.T.);
#17556=EDGE_CURVE('',#14651,#14658,#2423,.T.);
#17557=EDGE_CURVE('',#14659,#14660,#12034,.T.);
#17558=EDGE_CURVE('',#14661,#14660,#2424,.T.);
#17559=EDGE_CURVE('',#14661,#14662,#12035,.T.);
#17560=EDGE_CURVE('',#14663,#14662,#2425,.T.);
#17561=EDGE_CURVE('',#14663,#14664,#12036,.T.);
#17562=EDGE_CURVE('',#14665,#14664,#2426,.T.);
#17563=EDGE_CURVE('',#14665,#14666,#12037,.T.);
#17564=EDGE_CURVE('',#14659,#14666,#2427,.T.);
#17565=EDGE_CURVE('',#14667,#14668,#12038,.T.);
#17566=EDGE_CURVE('',#14669,#14668,#2428,.T.);
#17567=EDGE_CURVE('',#14669,#14670,#12039,.T.);
#17568=EDGE_CURVE('',#14671,#14670,#2429,.T.);
#17569=EDGE_CURVE('',#14671,#14672,#12040,.T.);
#17570=EDGE_CURVE('',#14673,#14672,#2430,.T.);
#17571=EDGE_CURVE('',#14673,#14674,#12041,.T.);
#17572=EDGE_CURVE('',#14667,#14674,#2431,.T.);
#17573=EDGE_CURVE('',#14675,#14676,#12042,.T.);
#17574=EDGE_CURVE('',#14677,#14676,#2432,.T.);
#17575=EDGE_CURVE('',#14677,#14678,#12043,.T.);
#17576=EDGE_CURVE('',#14679,#14678,#2433,.T.);
#17577=EDGE_CURVE('',#14679,#14680,#12044,.T.);
#17578=EDGE_CURVE('',#14681,#14680,#2434,.T.);
#17579=EDGE_CURVE('',#14681,#14682,#12045,.T.);
#17580=EDGE_CURVE('',#14675,#14682,#2435,.T.);
#17581=EDGE_CURVE('',#14683,#14684,#12046,.T.);
#17582=EDGE_CURVE('',#14685,#14684,#2436,.T.);
#17583=EDGE_CURVE('',#14685,#14686,#12047,.T.);
#17584=EDGE_CURVE('',#14687,#14686,#2437,.T.);
#17585=EDGE_CURVE('',#14687,#14688,#12048,.T.);
#17586=EDGE_CURVE('',#14689,#14688,#2438,.T.);
#17587=EDGE_CURVE('',#14689,#14690,#12049,.T.);
#17588=EDGE_CURVE('',#14683,#14690,#2439,.T.);
#17589=EDGE_CURVE('',#14691,#14692,#2440,.T.);
#17590=EDGE_CURVE('',#14691,#14693,#12050,.T.);
#17591=EDGE_CURVE('',#14694,#14693,#2441,.T.);
#17592=EDGE_CURVE('',#14694,#14695,#12051,.T.);
#17593=EDGE_CURVE('',#14696,#14695,#2442,.T.);
#17594=EDGE_CURVE('',#14697,#14696,#187,.T.);
#17595=EDGE_CURVE('',#14697,#14698,#12052,.T.);
#17596=EDGE_CURVE('',#14692,#14698,#188,.T.);
#17597=EDGE_CURVE('',#14699,#14700,#2443,.T.);
#17598=EDGE_CURVE('',#14700,#14701,#12053,.T.);
#17599=EDGE_CURVE('',#14702,#14701,#2444,.T.);
#17600=EDGE_CURVE('',#14702,#14703,#12054,.T.);
#17601=EDGE_CURVE('',#14703,#14704,#2445,.T.);
#17602=EDGE_CURVE('',#14705,#14704,#12055,.T.);
#17603=EDGE_CURVE('',#14705,#14706,#2446,.T.);
#17604=EDGE_CURVE('',#14699,#14706,#12056,.T.);
#17605=EDGE_CURVE('',#14707,#14708,#2447,.T.);
#17606=EDGE_CURVE('',#14708,#14709,#12057,.T.);
#17607=EDGE_CURVE('',#14710,#14709,#2448,.T.);
#17608=EDGE_CURVE('',#14710,#14711,#12058,.T.);
#17609=EDGE_CURVE('',#14711,#14712,#2449,.T.);
#17610=EDGE_CURVE('',#14713,#14712,#12059,.T.);
#17611=EDGE_CURVE('',#14713,#14714,#2450,.T.);
#17612=EDGE_CURVE('',#14707,#14714,#12060,.T.);
#17613=EDGE_CURVE('',#14715,#14716,#2451,.T.);
#17614=EDGE_CURVE('',#14716,#14717,#12061,.T.);
#17615=EDGE_CURVE('',#14718,#14717,#2452,.T.);
#17616=EDGE_CURVE('',#14718,#14719,#12062,.T.);
#17617=EDGE_CURVE('',#14719,#14720,#2453,.T.);
#17618=EDGE_CURVE('',#14721,#14720,#12063,.T.);
#17619=EDGE_CURVE('',#14721,#14722,#2454,.T.);
#17620=EDGE_CURVE('',#14715,#14722,#12064,.T.);
#17621=EDGE_CURVE('',#14723,#14724,#2455,.T.);
#17622=EDGE_CURVE('',#14724,#14725,#12065,.T.);
#17623=EDGE_CURVE('',#14726,#14725,#2456,.T.);
#17624=EDGE_CURVE('',#14726,#14727,#12066,.T.);
#17625=EDGE_CURVE('',#14727,#14728,#2457,.T.);
#17626=EDGE_CURVE('',#14729,#14728,#12067,.T.);
#17627=EDGE_CURVE('',#14729,#14730,#2458,.T.);
#17628=EDGE_CURVE('',#14723,#14730,#12068,.T.);
#17629=EDGE_CURVE('',#14731,#14732,#2459,.T.);
#17630=EDGE_CURVE('',#14732,#14733,#12069,.T.);
#17631=EDGE_CURVE('',#14734,#14733,#2460,.T.);
#17632=EDGE_CURVE('',#14734,#14735,#12070,.T.);
#17633=EDGE_CURVE('',#14735,#14736,#2461,.T.);
#17634=EDGE_CURVE('',#14737,#14736,#12071,.T.);
#17635=EDGE_CURVE('',#14737,#14738,#2462,.T.);
#17636=EDGE_CURVE('',#14731,#14738,#12072,.T.);
#17637=EDGE_CURVE('',#14739,#14740,#2463,.T.);
#17638=EDGE_CURVE('',#14740,#14741,#12073,.T.);
#17639=EDGE_CURVE('',#14742,#14741,#2464,.T.);
#17640=EDGE_CURVE('',#14742,#14743,#12074,.T.);
#17641=EDGE_CURVE('',#14743,#14744,#2465,.T.);
#17642=EDGE_CURVE('',#14745,#14744,#12075,.T.);
#17643=EDGE_CURVE('',#14745,#14746,#2466,.T.);
#17644=EDGE_CURVE('',#14739,#14746,#12076,.T.);
#17645=EDGE_CURVE('',#14747,#14748,#12077,.T.);
#17646=EDGE_CURVE('',#14748,#14749,#2467,.T.);
#17647=EDGE_CURVE('',#14750,#14749,#12078,.T.);
#17648=EDGE_CURVE('',#14750,#14751,#2468,.T.);
#17649=EDGE_CURVE('',#14751,#14752,#189,.T.);
#17650=EDGE_CURVE('',#14753,#14752,#12079,.T.);
#17651=EDGE_CURVE('',#14754,#14753,#190,.T.);
#17652=EDGE_CURVE('',#14747,#14754,#2469,.T.);
#17653=EDGE_CURVE('',#14755,#14756,#12080,.T.);
#17654=EDGE_CURVE('',#14755,#14757,#191,.T.);
#17655=EDGE_CURVE('',#14757,#14758,#2470,.T.);
#17656=EDGE_CURVE('',#14759,#14758,#12081,.T.);
#17657=EDGE_CURVE('',#14759,#14760,#2471,.T.);
#17658=EDGE_CURVE('',#14761,#14760,#12082,.T.);
#17659=EDGE_CURVE('',#14761,#14762,#2472,.T.);
#17660=EDGE_CURVE('',#14762,#14756,#192,.T.);
#17661=EDGE_CURVE('',#14763,#14764,#12083,.T.);
#17662=EDGE_CURVE('',#14765,#14763,#12084,.T.);
#17663=EDGE_CURVE('',#14765,#14764,#2473,.T.);
#17664=EDGE_CURVE('',#14766,#14767,#12085,.T.);
#17665=EDGE_CURVE('',#14766,#14768,#193,.T.);
#17666=EDGE_CURVE('',#14768,#14769,#2474,.T.);
#17667=EDGE_CURVE('',#14770,#14769,#12086,.T.);
#17668=EDGE_CURVE('',#14770,#14771,#2475,.T.);
#17669=EDGE_CURVE('',#14772,#14771,#12087,.T.);
#17670=EDGE_CURVE('',#14772,#14773,#2476,.T.);
#17671=EDGE_CURVE('',#14773,#14767,#194,.T.);
#17672=EDGE_CURVE('',#14774,#14775,#12088,.T.);
#17673=EDGE_CURVE('',#14774,#14776,#2477,.T.);
#17674=EDGE_CURVE('',#14777,#14776,#12089,.T.);
#17675=EDGE_CURVE('',#14777,#14778,#2478,.T.);
#17676=EDGE_CURVE('',#14779,#14778,#12090,.T.);
#17677=EDGE_CURVE('',#14779,#14780,#2479,.T.);
#17678=EDGE_CURVE('',#14781,#14780,#12091,.T.);
#17679=EDGE_CURVE('',#14781,#14775,#2480,.T.);
#17680=EDGE_CURVE('',#14782,#14783,#12092,.T.);
#17681=EDGE_CURVE('',#14782,#14784,#2481,.T.);
#17682=EDGE_CURVE('',#14785,#14784,#12093,.T.);
#17683=EDGE_CURVE('',#14785,#14786,#2482,.T.);
#17684=EDGE_CURVE('',#14787,#14786,#12094,.T.);
#17685=EDGE_CURVE('',#14787,#14788,#2483,.T.);
#17686=EDGE_CURVE('',#14789,#14788,#12095,.T.);
#17687=EDGE_CURVE('',#14789,#14783,#2484,.T.);
#17688=EDGE_CURVE('',#14790,#14791,#12096,.T.);
#17689=EDGE_CURVE('',#14790,#14792,#2485,.T.);
#17690=EDGE_CURVE('',#14793,#14792,#12097,.T.);
#17691=EDGE_CURVE('',#14793,#14794,#2486,.T.);
#17692=EDGE_CURVE('',#14795,#14794,#12098,.T.);
#17693=EDGE_CURVE('',#14795,#14796,#2487,.T.);
#17694=EDGE_CURVE('',#14797,#14796,#12099,.T.);
#17695=EDGE_CURVE('',#14797,#14791,#2488,.T.);
#17696=EDGE_CURVE('',#14798,#14799,#12100,.T.);
#17697=EDGE_CURVE('',#14798,#14800,#2489,.T.);
#17698=EDGE_CURVE('',#14801,#14800,#12101,.T.);
#17699=EDGE_CURVE('',#14801,#14802,#2490,.T.);
#17700=EDGE_CURVE('',#14803,#14802,#12102,.T.);
#17701=EDGE_CURVE('',#14803,#14804,#2491,.T.);
#17702=EDGE_CURVE('',#14805,#14804,#12103,.T.);
#17703=EDGE_CURVE('',#14805,#14799,#2492,.T.);
#17704=EDGE_CURVE('',#14806,#14807,#12104,.T.);
#17705=EDGE_CURVE('',#14806,#14808,#2493,.T.);
#17706=EDGE_CURVE('',#14809,#14808,#12105,.T.);
#17707=EDGE_CURVE('',#14809,#14810,#2494,.T.);
#17708=EDGE_CURVE('',#14811,#14810,#12106,.T.);
#17709=EDGE_CURVE('',#14811,#14812,#2495,.T.);
#17710=EDGE_CURVE('',#14813,#14812,#12107,.T.);
#17711=EDGE_CURVE('',#14813,#14807,#2496,.T.);
#17712=EDGE_CURVE('',#14814,#14815,#12108,.T.);
#17713=EDGE_CURVE('',#14814,#14816,#2497,.T.);
#17714=EDGE_CURVE('',#14817,#14816,#12109,.T.);
#17715=EDGE_CURVE('',#14817,#14818,#2498,.T.);
#17716=EDGE_CURVE('',#14819,#14818,#12110,.T.);
#17717=EDGE_CURVE('',#14819,#14820,#2499,.T.);
#17718=EDGE_CURVE('',#14821,#14820,#12111,.T.);
#17719=EDGE_CURVE('',#14821,#14815,#2500,.T.);
#17720=EDGE_CURVE('',#14822,#14823,#12112,.T.);
#17721=EDGE_CURVE('',#14822,#14824,#2501,.T.);
#17722=EDGE_CURVE('',#14825,#14824,#12113,.T.);
#17723=EDGE_CURVE('',#14825,#14826,#2502,.T.);
#17724=EDGE_CURVE('',#14827,#14826,#12114,.T.);
#17725=EDGE_CURVE('',#14827,#14828,#2503,.T.);
#17726=EDGE_CURVE('',#14829,#14828,#12115,.T.);
#17727=EDGE_CURVE('',#14829,#14823,#2504,.T.);
#17728=EDGE_CURVE('',#14830,#14831,#12116,.T.);
#17729=EDGE_CURVE('',#14830,#14832,#2505,.T.);
#17730=EDGE_CURVE('',#14833,#14832,#12117,.T.);
#17731=EDGE_CURVE('',#14833,#14834,#2506,.T.);
#17732=EDGE_CURVE('',#14835,#14834,#12118,.T.);
#17733=EDGE_CURVE('',#14835,#14836,#2507,.T.);
#17734=EDGE_CURVE('',#14837,#14836,#12119,.T.);
#17735=EDGE_CURVE('',#14837,#14831,#2508,.T.);
#17736=EDGE_CURVE('',#14838,#14839,#12120,.T.);
#17737=EDGE_CURVE('',#14838,#14840,#2509,.T.);
#17738=EDGE_CURVE('',#14841,#14840,#12121,.T.);
#17739=EDGE_CURVE('',#14841,#14842,#2510,.T.);
#17740=EDGE_CURVE('',#14843,#14842,#12122,.T.);
#17741=EDGE_CURVE('',#14843,#14844,#2511,.T.);
#17742=EDGE_CURVE('',#14845,#14844,#12123,.T.);
#17743=EDGE_CURVE('',#14845,#14839,#2512,.T.);
#17744=EDGE_CURVE('',#14846,#14847,#12124,.T.);
#17745=EDGE_CURVE('',#14846,#14848,#2513,.T.);
#17746=EDGE_CURVE('',#14849,#14848,#12125,.T.);
#17747=EDGE_CURVE('',#14849,#14850,#2514,.T.);
#17748=EDGE_CURVE('',#14851,#14850,#12126,.T.);
#17749=EDGE_CURVE('',#14851,#14852,#2515,.T.);
#17750=EDGE_CURVE('',#14853,#14852,#12127,.T.);
#17751=EDGE_CURVE('',#14853,#14847,#2516,.T.);
#17752=EDGE_CURVE('',#14854,#14855,#12128,.T.);
#17753=EDGE_CURVE('',#14854,#14856,#2517,.T.);
#17754=EDGE_CURVE('',#14857,#14856,#12129,.T.);
#17755=EDGE_CURVE('',#14857,#14858,#2518,.T.);
#17756=EDGE_CURVE('',#14859,#14858,#12130,.T.);
#17757=EDGE_CURVE('',#14859,#14860,#2519,.T.);
#17758=EDGE_CURVE('',#14861,#14860,#12131,.T.);
#17759=EDGE_CURVE('',#14861,#14855,#2520,.T.);
#17760=EDGE_CURVE('',#14862,#14863,#12132,.T.);
#17761=EDGE_CURVE('',#14862,#14864,#2521,.T.);
#17762=EDGE_CURVE('',#14865,#14864,#12133,.T.);
#17763=EDGE_CURVE('',#14865,#14866,#2522,.T.);
#17764=EDGE_CURVE('',#14867,#14866,#12134,.T.);
#17765=EDGE_CURVE('',#14867,#14868,#2523,.T.);
#17766=EDGE_CURVE('',#14869,#14868,#12135,.T.);
#17767=EDGE_CURVE('',#14869,#14863,#2524,.T.);
#17768=EDGE_CURVE('',#14870,#14871,#12136,.T.);
#17769=EDGE_CURVE('',#14870,#14872,#2525,.T.);
#17770=EDGE_CURVE('',#14873,#14872,#12137,.T.);
#17771=EDGE_CURVE('',#14873,#14874,#2526,.T.);
#17772=EDGE_CURVE('',#14875,#14874,#12138,.T.);
#17773=EDGE_CURVE('',#14875,#14876,#2527,.T.);
#17774=EDGE_CURVE('',#14877,#14876,#12139,.T.);
#17775=EDGE_CURVE('',#14877,#14871,#2528,.T.);
#17776=EDGE_CURVE('',#14878,#14879,#2529,.T.);
#17777=EDGE_CURVE('',#14879,#14880,#195,.T.);
#17778=EDGE_CURVE('',#14881,#14880,#12140,.T.);
#17779=EDGE_CURVE('',#14881,#14882,#196,.T.);
#17780=EDGE_CURVE('',#14882,#14883,#2530,.T.);
#17781=EDGE_CURVE('',#14884,#14883,#12141,.T.);
#17782=EDGE_CURVE('',#14884,#14885,#2531,.T.);
#17783=EDGE_CURVE('',#14878,#14885,#12142,.T.);
#17784=EDGE_CURVE('',#14886,#14887,#12143,.T.);
#17785=EDGE_CURVE('',#14888,#14887,#197,.T.);
#17786=EDGE_CURVE('',#14889,#14888,#2532,.T.);
#17787=EDGE_CURVE('',#14889,#14890,#12144,.T.);
#17788=EDGE_CURVE('',#14891,#14890,#2533,.T.);
#17789=EDGE_CURVE('',#14891,#14892,#12145,.T.);
#17790=EDGE_CURVE('',#14893,#14892,#2534,.T.);
#17791=EDGE_CURVE('',#14886,#14893,#198,.T.);
#17792=EDGE_CURVE('',#14894,#14895,#12146,.T.);
#17793=EDGE_CURVE('',#14896,#14895,#2535,.T.);
#17794=EDGE_CURVE('',#14896,#14894,#12147,.T.);
#17795=EDGE_CURVE('',#14897,#14898,#12148,.T.);
#17796=EDGE_CURVE('',#14899,#14898,#199,.T.);
#17797=EDGE_CURVE('',#14900,#14899,#2536,.T.);
#17798=EDGE_CURVE('',#14900,#14901,#12149,.T.);
#17799=EDGE_CURVE('',#14902,#14901,#2537,.T.);
#17800=EDGE_CURVE('',#14902,#14903,#12150,.T.);
#17801=EDGE_CURVE('',#14904,#14903,#2538,.T.);
#17802=EDGE_CURVE('',#14897,#14904,#200,.T.);
#17803=EDGE_CURVE('',#14905,#14906,#12151,.T.);
#17804=EDGE_CURVE('',#14907,#14906,#2539,.T.);
#17805=EDGE_CURVE('',#14907,#14908,#12152,.T.);
#17806=EDGE_CURVE('',#14909,#14908,#2540,.T.);
#17807=EDGE_CURVE('',#14909,#14910,#12153,.T.);
#17808=EDGE_CURVE('',#14911,#14910,#2541,.T.);
#17809=EDGE_CURVE('',#14911,#14912,#12154,.T.);
#17810=EDGE_CURVE('',#14905,#14912,#2542,.T.);
#17811=EDGE_CURVE('',#14913,#14914,#12155,.T.);
#17812=EDGE_CURVE('',#14915,#14914,#2543,.T.);
#17813=EDGE_CURVE('',#14915,#14916,#12156,.T.);
#17814=EDGE_CURVE('',#14917,#14916,#2544,.T.);
#17815=EDGE_CURVE('',#14917,#14918,#12157,.T.);
#17816=EDGE_CURVE('',#14919,#14918,#2545,.T.);
#17817=EDGE_CURVE('',#14919,#14920,#12158,.T.);
#17818=EDGE_CURVE('',#14913,#14920,#2546,.T.);
#17819=EDGE_CURVE('',#14921,#14922,#12159,.T.);
#17820=EDGE_CURVE('',#14923,#14922,#2547,.T.);
#17821=EDGE_CURVE('',#14923,#14924,#12160,.T.);
#17822=EDGE_CURVE('',#14925,#14924,#2548,.T.);
#17823=EDGE_CURVE('',#14925,#14926,#12161,.T.);
#17824=EDGE_CURVE('',#14927,#14926,#2549,.T.);
#17825=EDGE_CURVE('',#14927,#14928,#12162,.T.);
#17826=EDGE_CURVE('',#14921,#14928,#2550,.T.);
#17827=EDGE_CURVE('',#14929,#14930,#12163,.T.);
#17828=EDGE_CURVE('',#14931,#14930,#2551,.T.);
#17829=EDGE_CURVE('',#14931,#14932,#12164,.T.);
#17830=EDGE_CURVE('',#14933,#14932,#2552,.T.);
#17831=EDGE_CURVE('',#14933,#14934,#12165,.T.);
#17832=EDGE_CURVE('',#14935,#14934,#2553,.T.);
#17833=EDGE_CURVE('',#14935,#14936,#12166,.T.);
#17834=EDGE_CURVE('',#14929,#14936,#2554,.T.);
#17835=EDGE_CURVE('',#14937,#14938,#12167,.T.);
#17836=EDGE_CURVE('',#14939,#14938,#2555,.T.);
#17837=EDGE_CURVE('',#14939,#14940,#12168,.T.);
#17838=EDGE_CURVE('',#14941,#14940,#2556,.T.);
#17839=EDGE_CURVE('',#14941,#14942,#12169,.T.);
#17840=EDGE_CURVE('',#14943,#14942,#2557,.T.);
#17841=EDGE_CURVE('',#14943,#14944,#12170,.T.);
#17842=EDGE_CURVE('',#14937,#14944,#2558,.T.);
#17843=EDGE_CURVE('',#14945,#14946,#12171,.T.);
#17844=EDGE_CURVE('',#14947,#14946,#2559,.T.);
#17845=EDGE_CURVE('',#14947,#14948,#12172,.T.);
#17846=EDGE_CURVE('',#14949,#14948,#2560,.T.);
#17847=EDGE_CURVE('',#14949,#14950,#12173,.T.);
#17848=EDGE_CURVE('',#14951,#14950,#2561,.T.);
#17849=EDGE_CURVE('',#14951,#14952,#12174,.T.);
#17850=EDGE_CURVE('',#14945,#14952,#2562,.T.);
#17851=EDGE_CURVE('',#14953,#14954,#12175,.T.);
#17852=EDGE_CURVE('',#14955,#14954,#2563,.T.);
#17853=EDGE_CURVE('',#14955,#14956,#12176,.T.);
#17854=EDGE_CURVE('',#14957,#14956,#2564,.T.);
#17855=EDGE_CURVE('',#14957,#14958,#12177,.T.);
#17856=EDGE_CURVE('',#14959,#14958,#2565,.T.);
#17857=EDGE_CURVE('',#14959,#14960,#12178,.T.);
#17858=EDGE_CURVE('',#14953,#14960,#2566,.T.);
#17859=EDGE_CURVE('',#14961,#14962,#12179,.T.);
#17860=EDGE_CURVE('',#14963,#14962,#2567,.T.);
#17861=EDGE_CURVE('',#14963,#14964,#12180,.T.);
#17862=EDGE_CURVE('',#14965,#14964,#2568,.T.);
#17863=EDGE_CURVE('',#14965,#14966,#12181,.T.);
#17864=EDGE_CURVE('',#14967,#14966,#2569,.T.);
#17865=EDGE_CURVE('',#14967,#14968,#12182,.T.);
#17866=EDGE_CURVE('',#14961,#14968,#2570,.T.);
#17867=EDGE_CURVE('',#14969,#14970,#12183,.T.);
#17868=EDGE_CURVE('',#14971,#14970,#2571,.T.);
#17869=EDGE_CURVE('',#14971,#14972,#12184,.T.);
#17870=EDGE_CURVE('',#14973,#14972,#2572,.T.);
#17871=EDGE_CURVE('',#14973,#14974,#12185,.T.);
#17872=EDGE_CURVE('',#14975,#14974,#2573,.T.);
#17873=EDGE_CURVE('',#14975,#14976,#12186,.T.);
#17874=EDGE_CURVE('',#14969,#14976,#2574,.T.);
#17875=EDGE_CURVE('',#14977,#14978,#12187,.T.);
#17876=EDGE_CURVE('',#14979,#14978,#2575,.T.);
#17877=EDGE_CURVE('',#14979,#14980,#12188,.T.);
#17878=EDGE_CURVE('',#14981,#14980,#2576,.T.);
#17879=EDGE_CURVE('',#14981,#14982,#12189,.T.);
#17880=EDGE_CURVE('',#14983,#14982,#2577,.T.);
#17881=EDGE_CURVE('',#14983,#14984,#12190,.T.);
#17882=EDGE_CURVE('',#14977,#14984,#2578,.T.);
#17883=EDGE_CURVE('',#14985,#14986,#12191,.T.);
#17884=EDGE_CURVE('',#14987,#14986,#2579,.T.);
#17885=EDGE_CURVE('',#14987,#14988,#12192,.T.);
#17886=EDGE_CURVE('',#14989,#14988,#2580,.T.);
#17887=EDGE_CURVE('',#14989,#14990,#12193,.T.);
#17888=EDGE_CURVE('',#14991,#14990,#2581,.T.);
#17889=EDGE_CURVE('',#14991,#14992,#12194,.T.);
#17890=EDGE_CURVE('',#14985,#14992,#2582,.T.);
#17891=EDGE_CURVE('',#14993,#14994,#12195,.T.);
#17892=EDGE_CURVE('',#14995,#14994,#2583,.T.);
#17893=EDGE_CURVE('',#14995,#14996,#12196,.T.);
#17894=EDGE_CURVE('',#14997,#14996,#2584,.T.);
#17895=EDGE_CURVE('',#14997,#14998,#12197,.T.);
#17896=EDGE_CURVE('',#14999,#14998,#2585,.T.);
#17897=EDGE_CURVE('',#14999,#15000,#12198,.T.);
#17898=EDGE_CURVE('',#14993,#15000,#2586,.T.);
#17899=EDGE_CURVE('',#15001,#15002,#12199,.T.);
#17900=EDGE_CURVE('',#15003,#15002,#2587,.T.);
#17901=EDGE_CURVE('',#15003,#15004,#12200,.T.);
#17902=EDGE_CURVE('',#15005,#15004,#2588,.T.);
#17903=EDGE_CURVE('',#15005,#15006,#12201,.T.);
#17904=EDGE_CURVE('',#15007,#15006,#2589,.T.);
#17905=EDGE_CURVE('',#15007,#15008,#12202,.T.);
#17906=EDGE_CURVE('',#15001,#15008,#2590,.T.);
#17907=EDGE_CURVE('',#15009,#15010,#2591,.T.);
#17908=EDGE_CURVE('',#15009,#15011,#12203,.T.);
#17909=EDGE_CURVE('',#15012,#15011,#2592,.T.);
#17910=EDGE_CURVE('',#15012,#15013,#12204,.T.);
#17911=EDGE_CURVE('',#15014,#15013,#2593,.T.);
#17912=EDGE_CURVE('',#15015,#15014,#201,.T.);
#17913=EDGE_CURVE('',#15015,#15016,#12205,.T.);
#17914=EDGE_CURVE('',#15010,#15016,#202,.T.);
#17915=EDGE_CURVE('',#15017,#15018,#12206,.T.);
#17916=EDGE_CURVE('',#15018,#15019,#2594,.T.);
#17917=EDGE_CURVE('',#15019,#15020,#12207,.T.);
#17918=EDGE_CURVE('',#15020,#15021,#2595,.T.);
#17919=EDGE_CURVE('',#15021,#15022,#12208,.T.);
#17920=EDGE_CURVE('',#15022,#15023,#2596,.T.);
#17921=EDGE_CURVE('',#15024,#15023,#12209,.T.);
#17922=EDGE_CURVE('',#15024,#15017,#2597,.T.);
#17923=EDGE_CURVE('',#15025,#15026,#12210,.T.);
#17924=EDGE_CURVE('',#15026,#15027,#2598,.T.);
#17925=EDGE_CURVE('',#15028,#15027,#12211,.T.);
#17926=EDGE_CURVE('',#15028,#15029,#2599,.T.);
#17927=EDGE_CURVE('',#15029,#15030,#12212,.T.);
#17928=EDGE_CURVE('',#15031,#15030,#2600,.T.);
#17929=EDGE_CURVE('',#15031,#15032,#12213,.T.);
#17930=EDGE_CURVE('',#15025,#15032,#2601,.T.);
#17931=EDGE_CURVE('',#15033,#15034,#12214,.T.);
#17932=EDGE_CURVE('',#15034,#15035,#2602,.T.);
#17933=EDGE_CURVE('',#15036,#15035,#12215,.T.);
#17934=EDGE_CURVE('',#15036,#15037,#2603,.T.);
#17935=EDGE_CURVE('',#15037,#15038,#12216,.T.);
#17936=EDGE_CURVE('',#15039,#15038,#2604,.T.);
#17937=EDGE_CURVE('',#15039,#15040,#12217,.T.);
#17938=EDGE_CURVE('',#15033,#15040,#2605,.T.);
#17939=EDGE_CURVE('',#15041,#15042,#12218,.T.);
#17940=EDGE_CURVE('',#15042,#15043,#2606,.T.);
#17941=EDGE_CURVE('',#15044,#15043,#12219,.T.);
#17942=EDGE_CURVE('',#15044,#15045,#2607,.T.);
#17943=EDGE_CURVE('',#15045,#15046,#12220,.T.);
#17944=EDGE_CURVE('',#15047,#15046,#2608,.T.);
#17945=EDGE_CURVE('',#15047,#15048,#12221,.T.);
#17946=EDGE_CURVE('',#15041,#15048,#2609,.T.);
#17947=EDGE_CURVE('',#15049,#15050,#12222,.T.);
#17948=EDGE_CURVE('',#15050,#15051,#2610,.T.);
#17949=EDGE_CURVE('',#15052,#15051,#12223,.T.);
#17950=EDGE_CURVE('',#15052,#15053,#2611,.T.);
#17951=EDGE_CURVE('',#15053,#15054,#12224,.T.);
#17952=EDGE_CURVE('',#15055,#15054,#2612,.T.);
#17953=EDGE_CURVE('',#15055,#15056,#12225,.T.);
#17954=EDGE_CURVE('',#15049,#15056,#2613,.T.);
#17955=EDGE_CURVE('',#15057,#15058,#12226,.T.);
#17956=EDGE_CURVE('',#15058,#15059,#592,.T.);
#17957=EDGE_CURVE('',#15059,#15060,#2614,.T.);
#17958=EDGE_CURVE('',#15061,#15060,#12227,.T.);
#17959=EDGE_CURVE('',#15061,#15062,#2615,.T.);
#17960=EDGE_CURVE('',#15062,#15063,#12228,.T.);
#17961=EDGE_CURVE('',#15064,#15063,#2616,.T.);
#17962=EDGE_CURVE('',#15064,#15065,#12229,.T.);
#17963=EDGE_CURVE('',#15066,#15065,#2617,.T.);
#17964=EDGE_CURVE('',#15057,#15066,#593,.T.);
#17965=EDGE_CURVE('',#15067,#15068,#594,.T.);
#17966=EDGE_CURVE('',#15069,#15067,#12230,.T.);
#17967=EDGE_CURVE('',#15069,#15070,#595,.T.);
#17968=EDGE_CURVE('',#15070,#15071,#2618,.T.);
#17969=EDGE_CURVE('',#15072,#15071,#12231,.T.);
#17970=EDGE_CURVE('',#15072,#15073,#2619,.T.);
#17971=EDGE_CURVE('',#15074,#15073,#12232,.T.);
#17972=EDGE_CURVE('',#15075,#15074,#2620,.T.);
#17973=EDGE_CURVE('',#15075,#15076,#12233,.T.);
#17974=EDGE_CURVE('',#15068,#15076,#2621,.T.);
#17975=EDGE_CURVE('',#15077,#15078,#2622,.T.);
#17976=EDGE_CURVE('',#15079,#15077,#12234,.T.);
#17977=EDGE_CURVE('',#15079,#15080,#2623,.T.);
#17978=EDGE_CURVE('',#15081,#15080,#12235,.T.);
#17979=EDGE_CURVE('',#15081,#15082,#2624,.T.);
#17980=EDGE_CURVE('',#15083,#15082,#12236,.T.);
#17981=EDGE_CURVE('',#15084,#15083,#2625,.T.);
#17982=EDGE_CURVE('',#15084,#15078,#12237,.T.);
#17983=EDGE_CURVE('',#15085,#15086,#2626,.T.);
#17984=EDGE_CURVE('',#15087,#15085,#12238,.T.);
#17985=EDGE_CURVE('',#15087,#15088,#2627,.T.);
#17986=EDGE_CURVE('',#15089,#15088,#12239,.T.);
#17987=EDGE_CURVE('',#15089,#15090,#2628,.T.);
#17988=EDGE_CURVE('',#15091,#15090,#12240,.T.);
#17989=EDGE_CURVE('',#15092,#15091,#2629,.T.);
#17990=EDGE_CURVE('',#15092,#15086,#12241,.T.);
#17991=EDGE_CURVE('',#15093,#15094,#2630,.T.);
#17992=EDGE_CURVE('',#15095,#15093,#12242,.T.);
#17993=EDGE_CURVE('',#15095,#15096,#2631,.T.);
#17994=EDGE_CURVE('',#15097,#15096,#12243,.T.);
#17995=EDGE_CURVE('',#15097,#15098,#2632,.T.);
#17996=EDGE_CURVE('',#15099,#15098,#12244,.T.);
#17997=EDGE_CURVE('',#15100,#15099,#2633,.T.);
#17998=EDGE_CURVE('',#15100,#15094,#12245,.T.);
#17999=EDGE_CURVE('',#15101,#15102,#2634,.T.);
#18000=EDGE_CURVE('',#15103,#15101,#12246,.T.);
#18001=EDGE_CURVE('',#15103,#15104,#2635,.T.);
#18002=EDGE_CURVE('',#15105,#15104,#12247,.T.);
#18003=EDGE_CURVE('',#15105,#15106,#2636,.T.);
#18004=EDGE_CURVE('',#15107,#15106,#12248,.T.);
#18005=EDGE_CURVE('',#15108,#15107,#2637,.T.);
#18006=EDGE_CURVE('',#15108,#15102,#12249,.T.);
#18007=EDGE_CURVE('',#15109,#15110,#2638,.T.);
#18008=EDGE_CURVE('',#15110,#15111,#12250,.T.);
#18009=EDGE_CURVE('',#15112,#15111,#2639,.T.);
#18010=EDGE_CURVE('',#15112,#15113,#12251,.T.);
#18011=EDGE_CURVE('',#15113,#15114,#2640,.T.);
#18012=EDGE_CURVE('',#15115,#15114,#12252,.T.);
#18013=EDGE_CURVE('',#15115,#15116,#2641,.T.);
#18014=EDGE_CURVE('',#15109,#15116,#12253,.T.);
#18015=EDGE_CURVE('',#15117,#15118,#2642,.T.);
#18016=EDGE_CURVE('',#15118,#15119,#12254,.T.);
#18017=EDGE_CURVE('',#15120,#15119,#2643,.T.);
#18018=EDGE_CURVE('',#15120,#15121,#12255,.T.);
#18019=EDGE_CURVE('',#15121,#15122,#2644,.T.);
#18020=EDGE_CURVE('',#15123,#15122,#12256,.T.);
#18021=EDGE_CURVE('',#15123,#15124,#2645,.T.);
#18022=EDGE_CURVE('',#15117,#15124,#12257,.T.);
#18023=EDGE_CURVE('',#15125,#15126,#2646,.T.);
#18024=EDGE_CURVE('',#15126,#15127,#12258,.T.);
#18025=EDGE_CURVE('',#15128,#15127,#2647,.T.);
#18026=EDGE_CURVE('',#15128,#15129,#12259,.T.);
#18027=EDGE_CURVE('',#15129,#15130,#2648,.T.);
#18028=EDGE_CURVE('',#15131,#15130,#12260,.T.);
#18029=EDGE_CURVE('',#15131,#15132,#2649,.T.);
#18030=EDGE_CURVE('',#15125,#15132,#12261,.T.);
#18031=EDGE_CURVE('',#15133,#15134,#2650,.T.);
#18032=EDGE_CURVE('',#15134,#15135,#12262,.T.);
#18033=EDGE_CURVE('',#15136,#15135,#2651,.T.);
#18034=EDGE_CURVE('',#15136,#15137,#12263,.T.);
#18035=EDGE_CURVE('',#15137,#15138,#2652,.T.);
#18036=EDGE_CURVE('',#15139,#15138,#12264,.T.);
#18037=EDGE_CURVE('',#15139,#15140,#2653,.T.);
#18038=EDGE_CURVE('',#15133,#15140,#12265,.T.);
#18039=EDGE_CURVE('',#15141,#15142,#2654,.T.);
#18040=EDGE_CURVE('',#15142,#15143,#12266,.T.);
#18041=EDGE_CURVE('',#15144,#15143,#2655,.T.);
#18042=EDGE_CURVE('',#15144,#15145,#12267,.T.);
#18043=EDGE_CURVE('',#15145,#15146,#2656,.T.);
#18044=EDGE_CURVE('',#15147,#15146,#12268,.T.);
#18045=EDGE_CURVE('',#15147,#15148,#2657,.T.);
#18046=EDGE_CURVE('',#15141,#15148,#12269,.T.);
#18047=EDGE_CURVE('',#15149,#15150,#2658,.T.);
#18048=EDGE_CURVE('',#15150,#15151,#12270,.T.);
#18049=EDGE_CURVE('',#15152,#15151,#2659,.T.);
#18050=EDGE_CURVE('',#15152,#15153,#12271,.T.);
#18051=EDGE_CURVE('',#15153,#15154,#2660,.T.);
#18052=EDGE_CURVE('',#15155,#15154,#12272,.T.);
#18053=EDGE_CURVE('',#15155,#15156,#2661,.T.);
#18054=EDGE_CURVE('',#15149,#15156,#12273,.T.);
#18055=EDGE_CURVE('',#12556,#15024,#2662,.T.);
#18056=EDGE_CURVE('',#12557,#15023,#2663,.T.);
#18057=EDGE_CURVE('',#12555,#15017,#2664,.T.);
#18058=EDGE_CURVE('',#12421,#15118,#2665,.T.);
#18059=EDGE_CURVE('',#12422,#15117,#2666,.T.);
#18060=EDGE_CURVE('',#12417,#15121,#2667,.T.);
#18061=EDGE_CURVE('',#12418,#15122,#2668,.T.);
#18062=EDGE_CURVE('',#12423,#15124,#2669,.T.);
#18063=EDGE_CURVE('',#12424,#15123,#2670,.T.);
#18064=EDGE_CURVE('',#12409,#13710,#2671,.T.);
#18065=EDGE_CURVE('',#12410,#13711,#2672,.T.);
#18066=EDGE_CURVE('',#12416,#13712,#2673,.T.);
#18067=EDGE_CURVE('',#12415,#13713,#2674,.T.);
#18068=EDGE_CURVE('',#12405,#15150,#2675,.T.);
#18069=EDGE_CURVE('',#12406,#15149,#2676,.T.);
#18070=EDGE_CURVE('',#12401,#15153,#2677,.T.);
#18071=EDGE_CURVE('',#12402,#15154,#2678,.T.);
#18072=EDGE_CURVE('',#12407,#15156,#2679,.T.);
#18073=EDGE_CURVE('',#12408,#15155,#2680,.T.);
#18074=EDGE_CURVE('',#12397,#15142,#2681,.T.);
#18075=EDGE_CURVE('',#12398,#15141,#2682,.T.);
#18076=EDGE_CURVE('',#12393,#15145,#2683,.T.);
#18077=EDGE_CURVE('',#12394,#15146,#2684,.T.);
#18078=EDGE_CURVE('',#12399,#15148,#2685,.T.);
#18079=EDGE_CURVE('',#12400,#15147,#2686,.T.);
#18080=EDGE_CURVE('',#12389,#15134,#2687,.T.);
#18081=EDGE_CURVE('',#12390,#15133,#2688,.T.);
#18082=EDGE_CURVE('',#12385,#15137,#2689,.T.);
#18083=EDGE_CURVE('',#12386,#15138,#2690,.T.);
#18084=EDGE_CURVE('',#12391,#15140,#2691,.T.);
#18085=EDGE_CURVE('',#12392,#15139,#2692,.T.);
#18086=EDGE_CURVE('',#12373,#15126,#2693,.T.);
#18087=EDGE_CURVE('',#12374,#15125,#2694,.T.);
#18088=EDGE_CURVE('',#12369,#15129,#2695,.T.);
#18089=EDGE_CURVE('',#12370,#15130,#2696,.T.);
#18090=EDGE_CURVE('',#12375,#15132,#2697,.T.);
#18091=EDGE_CURVE('',#12376,#15131,#2698,.T.);
#18092=EDGE_CURVE('',#12381,#15110,#2699,.T.);
#18093=EDGE_CURVE('',#12382,#15109,#2700,.T.);
#18094=EDGE_CURVE('',#12377,#15113,#2701,.T.);
#18095=EDGE_CURVE('',#12378,#15114,#2702,.T.);
#18096=EDGE_CURVE('',#12383,#15116,#2703,.T.);
#18097=EDGE_CURVE('',#12384,#15115,#2704,.T.);
#18098=EDGE_CURVE('',#12343,#15101,#2705,.T.);
#18099=EDGE_CURVE('',#12342,#15103,#2706,.T.);
#18100=EDGE_CURVE('',#12341,#15104,#2707,.T.);
#18101=EDGE_CURVE('',#12340,#15105,#2708,.T.);
#18102=EDGE_CURVE('',#12339,#15106,#2709,.T.);
#18103=EDGE_CURVE('',#12338,#15107,#2710,.T.);
#18104=EDGE_CURVE('',#12546,#13833,#2711,.T.);
#18105=EDGE_CURVE('',#12545,#13832,#2712,.T.);
#18106=EDGE_CURVE('',#12552,#13834,#2713,.T.);
#18107=EDGE_CURVE('',#12551,#13835,#2714,.T.);
#18108=EDGE_CURVE('',#12550,#13836,#2715,.T.);
#18109=EDGE_CURVE('',#12549,#13837,#2716,.T.);
#18110=EDGE_CURVE('',#12548,#13838,#2717,.T.);
#18111=EDGE_CURVE('',#12547,#13839,#2718,.T.);
#18112=EDGE_CURVE('',#12538,#13825,#2719,.T.);
#18113=EDGE_CURVE('',#12537,#13824,#2720,.T.);
#18114=EDGE_CURVE('',#12544,#13826,#2721,.T.);
#18115=EDGE_CURVE('',#12543,#13827,#2722,.T.);
#18116=EDGE_CURVE('',#12542,#13828,#2723,.T.);
#18117=EDGE_CURVE('',#12541,#13829,#2724,.T.);
#18118=EDGE_CURVE('',#12540,#13830,#2725,.T.);
#18119=EDGE_CURVE('',#12539,#13831,#2726,.T.);
#18120=EDGE_CURVE('',#13844,#12448,#2727,.T.);
#18121=EDGE_CURVE('',#12447,#13845,#2728,.T.);
#18122=EDGE_CURVE('',#12446,#13846,#2729,.T.);
#18123=EDGE_CURVE('',#12445,#13847,#2730,.T.);
#18124=EDGE_CURVE('',#12444,#13840,#2731,.T.);
#18125=EDGE_CURVE('',#12443,#13841,#2732,.T.);
#18126=EDGE_CURVE('',#12530,#13817,#2733,.T.);
#18127=EDGE_CURVE('',#12529,#13816,#2734,.T.);
#18128=EDGE_CURVE('',#12536,#13818,#2735,.T.);
#18129=EDGE_CURVE('',#12535,#13819,#2736,.T.);
#18130=EDGE_CURVE('',#12534,#13820,#2737,.T.);
#18131=EDGE_CURVE('',#12533,#13821,#2738,.T.);
#18132=EDGE_CURVE('',#12532,#13822,#2739,.T.);
#18133=EDGE_CURVE('',#12531,#13823,#2740,.T.);
#18134=EDGE_CURVE('',#12522,#13809,#2741,.T.);
#18135=EDGE_CURVE('',#12521,#13808,#2742,.T.);
#18136=EDGE_CURVE('',#12528,#13810,#2743,.T.);
#18137=EDGE_CURVE('',#12527,#13811,#2744,.T.);
#18138=EDGE_CURVE('',#12526,#13812,#2745,.T.);
#18139=EDGE_CURVE('',#12525,#13813,#2746,.T.);
#18140=EDGE_CURVE('',#12524,#13814,#2747,.T.);
#18141=EDGE_CURVE('',#12523,#13815,#2748,.T.);
#18142=EDGE_CURVE('',#12514,#13801,#2749,.T.);
#18143=EDGE_CURVE('',#12513,#13800,#2750,.T.);
#18144=EDGE_CURVE('',#12520,#13802,#2751,.T.);
#18145=EDGE_CURVE('',#12519,#13803,#2752,.T.);
#18146=EDGE_CURVE('',#12518,#13804,#2753,.T.);
#18147=EDGE_CURVE('',#12517,#13805,#2754,.T.);
#18148=EDGE_CURVE('',#12516,#13806,#2755,.T.);
#18149=EDGE_CURVE('',#12515,#13807,#2756,.T.);
#18150=EDGE_CURVE('',#12351,#15093,#2757,.T.);
#18151=EDGE_CURVE('',#12350,#15095,#2758,.T.);
#18152=EDGE_CURVE('',#12349,#15096,#2759,.T.);
#18153=EDGE_CURVE('',#12348,#15097,#2760,.T.);
#18154=EDGE_CURVE('',#12347,#15098,#2761,.T.);
#18155=EDGE_CURVE('',#12346,#15099,#2762,.T.);
#18156=EDGE_CURVE('',#12506,#13793,#2763,.T.);
#18157=EDGE_CURVE('',#12505,#13792,#2764,.T.);
#18158=EDGE_CURVE('',#12512,#13794,#2765,.T.);
#18159=EDGE_CURVE('',#12511,#13795,#2766,.T.);
#18160=EDGE_CURVE('',#12510,#13796,#2767,.T.);
#18161=EDGE_CURVE('',#12509,#13797,#2768,.T.);
#18162=EDGE_CURVE('',#12508,#13798,#2769,.T.);
#18163=EDGE_CURVE('',#12507,#13799,#2770,.T.);
#18164=EDGE_CURVE('',#12498,#13785,#2771,.T.);
#18165=EDGE_CURVE('',#12497,#13784,#2772,.T.);
#18166=EDGE_CURVE('',#12504,#13786,#2773,.T.);
#18167=EDGE_CURVE('',#12503,#13787,#2774,.T.);
#18168=EDGE_CURVE('',#12502,#13788,#2775,.T.);
#18169=EDGE_CURVE('',#12501,#13789,#2776,.T.);
#18170=EDGE_CURVE('',#12500,#13790,#2777,.T.);
#18171=EDGE_CURVE('',#12499,#13791,#2778,.T.);
#18172=EDGE_CURVE('',#13730,#12440,#2779,.T.);
#18173=EDGE_CURVE('',#12439,#13731,#2780,.T.);
#18174=EDGE_CURVE('',#12438,#13732,#2781,.T.);
#18175=EDGE_CURVE('',#12437,#13733,#2782,.T.);
#18176=EDGE_CURVE('',#12436,#13734,#2783,.T.);
#18177=EDGE_CURVE('',#12435,#13735,#2784,.T.);
#18178=EDGE_CURVE('',#12490,#13777,#2785,.T.);
#18179=EDGE_CURVE('',#12489,#13776,#2786,.T.);
#18180=EDGE_CURVE('',#12496,#13778,#2787,.T.);
#18181=EDGE_CURVE('',#12495,#13779,#2788,.T.);
#18182=EDGE_CURVE('',#12494,#13780,#2789,.T.);
#18183=EDGE_CURVE('',#12493,#13781,#2790,.T.);
#18184=EDGE_CURVE('',#12492,#13782,#2791,.T.);
#18185=EDGE_CURVE('',#12491,#13783,#2792,.T.);
#18186=EDGE_CURVE('',#12482,#13769,#2793,.T.);
#18187=EDGE_CURVE('',#12481,#13768,#2794,.T.);
#18188=EDGE_CURVE('',#12488,#13770,#2795,.T.);
#18189=EDGE_CURVE('',#12487,#13771,#2796,.T.);
#18190=EDGE_CURVE('',#12486,#13772,#2797,.T.);
#18191=EDGE_CURVE('',#12485,#13773,#2798,.T.);
#18192=EDGE_CURVE('',#12484,#13774,#2799,.T.);
#18193=EDGE_CURVE('',#12483,#13775,#2800,.T.);
#18194=EDGE_CURVE('',#12359,#15085,#2801,.T.);
#18195=EDGE_CURVE('',#12358,#15087,#2802,.T.);
#18196=EDGE_CURVE('',#12357,#15088,#2803,.T.);
#18197=EDGE_CURVE('',#12356,#15089,#2804,.T.);
#18198=EDGE_CURVE('',#12355,#15090,#2805,.T.);
#18199=EDGE_CURVE('',#12354,#15091,#2806,.T.);
#18200=EDGE_CURVE('',#12474,#13761,#2807,.T.);
#18201=EDGE_CURVE('',#12473,#13760,#2808,.T.);
#18202=EDGE_CURVE('',#12480,#13762,#2809,.T.);
#18203=EDGE_CURVE('',#12479,#13763,#2810,.T.);
#18204=EDGE_CURVE('',#12478,#13764,#2811,.T.);
#18205=EDGE_CURVE('',#12477,#13765,#2812,.T.);
#18206=EDGE_CURVE('',#12476,#13766,#2813,.T.);
#18207=EDGE_CURVE('',#12475,#13767,#2814,.T.);
#18208=EDGE_CURVE('',#12466,#13753,#2815,.T.);
#18209=EDGE_CURVE('',#12465,#13752,#2816,.T.);
#18210=EDGE_CURVE('',#12472,#13754,#2817,.T.);
#18211=EDGE_CURVE('',#12471,#13755,#2818,.T.);
#18212=EDGE_CURVE('',#12470,#13756,#2819,.T.);
#18213=EDGE_CURVE('',#12469,#13757,#2820,.T.);
#18214=EDGE_CURVE('',#12468,#13758,#2821,.T.);
#18215=EDGE_CURVE('',#12467,#13759,#2822,.T.);
#18216=EDGE_CURVE('',#13725,#15157,#203,.T.);
#18217=EDGE_CURVE('',#15157,#13727,#2823,.T.);
#18218=EDGE_CURVE('',#13726,#15157,#2824,.T.);
#18219=EDGE_CURVE('',#12458,#13745,#2825,.T.);
#18220=EDGE_CURVE('',#12457,#13744,#2826,.T.);
#18221=EDGE_CURVE('',#12464,#13746,#2827,.T.);
#18222=EDGE_CURVE('',#12463,#13747,#2828,.T.);
#18223=EDGE_CURVE('',#12462,#13748,#2829,.T.);
#18224=EDGE_CURVE('',#12461,#13749,#2830,.T.);
#18225=EDGE_CURVE('',#12460,#13750,#2831,.T.);
#18226=EDGE_CURVE('',#12459,#13751,#2832,.T.);
#18227=EDGE_CURVE('',#12450,#13737,#2833,.T.);
#18228=EDGE_CURVE('',#12449,#13736,#2834,.T.);
#18229=EDGE_CURVE('',#12456,#13738,#2835,.T.);
#18230=EDGE_CURVE('',#12455,#13739,#2836,.T.);
#18231=EDGE_CURVE('',#12454,#13740,#2837,.T.);
#18232=EDGE_CURVE('',#12453,#13741,#2838,.T.);
#18233=EDGE_CURVE('',#12452,#13742,#2839,.T.);
#18234=EDGE_CURVE('',#12451,#13743,#2840,.T.);
#18235=EDGE_CURVE('',#13719,#12432,#2841,.T.);
#18236=EDGE_CURVE('',#12431,#13720,#2842,.T.);
#18237=EDGE_CURVE('',#12430,#13721,#2843,.T.);
#18238=EDGE_CURVE('',#12429,#13722,#2844,.T.);
#18239=EDGE_CURVE('',#12428,#13723,#2845,.T.);
#18240=EDGE_CURVE('',#12427,#13724,#2846,.T.);
#18241=EDGE_CURVE('',#12367,#15077,#2847,.T.);
#18242=EDGE_CURVE('',#12366,#15079,#2848,.T.);
#18243=EDGE_CURVE('',#12365,#15080,#2849,.T.);
#18244=EDGE_CURVE('',#12364,#15081,#2850,.T.);
#18245=EDGE_CURVE('',#12363,#15082,#2851,.T.);
#18246=EDGE_CURVE('',#12362,#15083,#2852,.T.);
#18247=EDGE_CURVE('',#15070,#12294,#2853,.T.);
#18248=EDGE_CURVE('',#12293,#15071,#2854,.T.);
#18249=EDGE_CURVE('',#12292,#15072,#2855,.T.);
#18250=EDGE_CURVE('',#12291,#15073,#2856,.T.);
#18251=EDGE_CURVE('',#12290,#15074,#2857,.T.);
#18252=EDGE_CURVE('',#12286,#15069,#2858,.T.);
#18253=EDGE_CURVE('',#12285,#15067,#2859,.T.);
#18254=EDGE_CURVE('',#12426,#13717,#2860,.T.);
#18255=EDGE_CURVE('',#13718,#12425,#2861,.T.);
#18256=EDGE_CURVE('',#13729,#12433,#2862,.T.);
#18257=EDGE_CURVE('',#12434,#13728,#2863,.T.);
#18258=EDGE_CURVE('',#12442,#13843,#2864,.T.);
#18259=EDGE_CURVE('',#13842,#12441,#2865,.T.);
#18260=EDGE_CURVE('',#13714,#12414,#2866,.T.);
#18261=EDGE_CURVE('',#13715,#12413,#2867,.T.);
#18262=EDGE_CURVE('',#12554,#15018,#2868,.T.);
#18263=EDGE_CURVE('',#12420,#15119,#2869,.T.);
#18264=EDGE_CURVE('',#12419,#15120,#2870,.T.);
#18265=EDGE_CURVE('',#12411,#13709,#2871,.T.);
#18266=EDGE_CURVE('',#12412,#13716,#204,.T.);
#18267=EDGE_CURVE('',#12404,#15151,#2872,.T.);
#18268=EDGE_CURVE('',#12403,#15152,#2873,.T.);
#18269=EDGE_CURVE('',#12396,#15143,#2874,.T.);
#18270=EDGE_CURVE('',#12395,#15144,#2875,.T.);
#18271=EDGE_CURVE('',#12388,#15135,#2876,.T.);
#18272=EDGE_CURVE('',#12387,#15136,#2877,.T.);
#18273=EDGE_CURVE('',#12372,#15127,#2878,.T.);
#18274=EDGE_CURVE('',#12371,#15128,#2879,.T.);
#18275=EDGE_CURVE('',#12380,#15111,#2880,.T.);
#18276=EDGE_CURVE('',#12379,#15112,#2881,.T.);
#18277=EDGE_CURVE('',#12333,#15026,#2882,.T.);
#18278=EDGE_CURVE('',#12334,#15025,#2883,.T.);
#18279=EDGE_CURVE('',#12335,#15032,#2884,.T.);
#18280=EDGE_CURVE('',#12336,#15031,#2885,.T.);
#18281=EDGE_CURVE('',#12330,#15030,#2886,.T.);
#18282=EDGE_CURVE('',#12329,#15029,#2887,.T.);
#18283=EDGE_CURVE('',#12681,#13963,#2888,.T.);
#18284=EDGE_CURVE('',#12682,#13964,#2889,.T.);
#18285=EDGE_CURVE('',#12683,#13970,#2890,.T.);
#18286=EDGE_CURVE('',#12684,#13969,#2891,.T.);
#18287=EDGE_CURVE('',#12685,#13968,#2892,.T.);
#18288=EDGE_CURVE('',#12686,#13967,#2893,.T.);
#18289=EDGE_CURVE('',#12687,#13966,#2894,.T.);
#18290=EDGE_CURVE('',#12688,#13965,#2895,.T.);
#18291=EDGE_CURVE('',#12673,#13955,#2896,.T.);
#18292=EDGE_CURVE('',#12674,#13956,#2897,.T.);
#18293=EDGE_CURVE('',#12675,#13962,#2898,.T.);
#18294=EDGE_CURVE('',#12676,#13961,#2899,.T.);
#18295=EDGE_CURVE('',#12677,#13960,#2900,.T.);
#18296=EDGE_CURVE('',#12678,#13959,#2901,.T.);
#18297=EDGE_CURVE('',#12679,#13958,#2902,.T.);
#18298=EDGE_CURVE('',#12680,#13957,#2903,.T.);
#18299=EDGE_CURVE('',#12580,#13975,#2904,.T.);
#18300=EDGE_CURVE('',#13976,#12579,#2905,.T.);
#18301=EDGE_CURVE('',#12581,#13974,#2906,.T.);
#18302=EDGE_CURVE('',#12582,#13973,#2907,.T.);
#18303=EDGE_CURVE('',#12583,#13971,#2908,.T.);
#18304=EDGE_CURVE('',#12584,#13972,#2909,.T.);
#18305=EDGE_CURVE('',#12665,#13947,#2910,.T.);
#18306=EDGE_CURVE('',#12666,#13948,#2911,.T.);
#18307=EDGE_CURVE('',#12667,#13954,#2912,.T.);
#18308=EDGE_CURVE('',#12668,#13953,#2913,.T.);
#18309=EDGE_CURVE('',#12669,#13952,#2914,.T.);
#18310=EDGE_CURVE('',#12670,#13951,#2915,.T.);
#18311=EDGE_CURVE('',#12671,#13950,#2916,.T.);
#18312=EDGE_CURVE('',#12672,#13949,#2917,.T.);
#18313=EDGE_CURVE('',#12657,#13939,#2918,.T.);
#18314=EDGE_CURVE('',#12658,#13940,#2919,.T.);
#18315=EDGE_CURVE('',#12659,#13946,#2920,.T.);
#18316=EDGE_CURVE('',#12660,#13945,#2921,.T.);
#18317=EDGE_CURVE('',#12661,#13944,#2922,.T.);
#18318=EDGE_CURVE('',#12662,#13943,#2923,.T.);
#18319=EDGE_CURVE('',#12663,#13942,#2924,.T.);
#18320=EDGE_CURVE('',#12664,#13941,#2925,.T.);
#18321=EDGE_CURVE('',#12649,#13931,#2926,.T.);
#18322=EDGE_CURVE('',#12650,#13932,#2927,.T.);
#18323=EDGE_CURVE('',#12651,#13938,#2928,.T.);
#18324=EDGE_CURVE('',#12652,#13937,#2929,.T.);
#18325=EDGE_CURVE('',#12653,#13936,#2930,.T.);
#18326=EDGE_CURVE('',#12654,#13935,#2931,.T.);
#18327=EDGE_CURVE('',#12655,#13934,#2932,.T.);
#18328=EDGE_CURVE('',#12656,#13933,#2933,.T.);
#18329=EDGE_CURVE('',#12325,#15034,#2934,.T.);
#18330=EDGE_CURVE('',#12326,#15033,#2935,.T.);
#18331=EDGE_CURVE('',#12327,#15040,#2936,.T.);
#18332=EDGE_CURVE('',#12328,#15039,#2937,.T.);
#18333=EDGE_CURVE('',#12322,#15038,#2938,.T.);
#18334=EDGE_CURVE('',#12321,#15037,#2939,.T.);
#18335=EDGE_CURVE('',#12641,#13923,#2940,.T.);
#18336=EDGE_CURVE('',#12642,#13924,#2941,.T.);
#18337=EDGE_CURVE('',#12643,#13930,#2942,.T.);
#18338=EDGE_CURVE('',#12644,#13929,#2943,.T.);
#18339=EDGE_CURVE('',#12645,#13928,#2944,.T.);
#18340=EDGE_CURVE('',#12646,#13927,#2945,.T.);
#18341=EDGE_CURVE('',#12647,#13926,#2946,.T.);
#18342=EDGE_CURVE('',#12648,#13925,#2947,.T.);
#18343=EDGE_CURVE('',#12633,#13915,#2948,.T.);
#18344=EDGE_CURVE('',#12634,#13916,#2949,.T.);
#18345=EDGE_CURVE('',#12635,#13922,#2950,.T.);
#18346=EDGE_CURVE('',#12636,#13921,#2951,.T.);
#18347=EDGE_CURVE('',#12637,#13920,#2952,.T.);
#18348=EDGE_CURVE('',#12638,#13919,#2953,.T.);
#18349=EDGE_CURVE('',#12639,#13918,#2954,.T.);
#18350=EDGE_CURVE('',#12640,#13917,#2955,.T.);
#18351=EDGE_CURVE('',#12572,#13865,#2956,.T.);
#18352=EDGE_CURVE('',#13866,#12571,#2957,.T.);
#18353=EDGE_CURVE('',#12573,#13864,#2958,.T.);
#18354=EDGE_CURVE('',#12574,#13863,#2959,.T.);
#18355=EDGE_CURVE('',#12575,#13862,#2960,.T.);
#18356=EDGE_CURVE('',#12576,#13861,#2961,.T.);
#18357=EDGE_CURVE('',#12625,#13907,#2962,.T.);
#18358=EDGE_CURVE('',#12626,#13908,#2963,.T.);
#18359=EDGE_CURVE('',#12627,#13914,#2964,.T.);
#18360=EDGE_CURVE('',#12628,#13913,#2965,.T.);
#18361=EDGE_CURVE('',#12629,#13912,#2966,.T.);
#18362=EDGE_CURVE('',#12630,#13911,#2967,.T.);
#18363=EDGE_CURVE('',#12631,#13910,#2968,.T.);
#18364=EDGE_CURVE('',#12632,#13909,#2969,.T.);
#18365=EDGE_CURVE('',#12617,#13899,#2970,.T.);
#18366=EDGE_CURVE('',#12618,#13900,#2971,.T.);
#18367=EDGE_CURVE('',#12619,#13906,#2972,.T.);
#18368=EDGE_CURVE('',#12620,#13905,#2973,.T.);
#18369=EDGE_CURVE('',#12621,#13904,#2974,.T.);
#18370=EDGE_CURVE('',#12622,#13903,#2975,.T.);
#18371=EDGE_CURVE('',#12623,#13902,#2976,.T.);
#18372=EDGE_CURVE('',#12624,#13901,#2977,.T.);
#18373=EDGE_CURVE('',#12317,#15042,#2978,.T.);
#18374=EDGE_CURVE('',#12318,#15041,#2979,.T.);
#18375=EDGE_CURVE('',#12319,#15048,#2980,.T.);
#18376=EDGE_CURVE('',#12320,#15047,#2981,.T.);
#18377=EDGE_CURVE('',#12314,#15046,#2982,.T.);
#18378=EDGE_CURVE('',#12313,#15045,#2983,.T.);
#18379=EDGE_CURVE('',#12609,#13891,#2984,.T.);
#18380=EDGE_CURVE('',#12610,#13892,#2985,.T.);
#18381=EDGE_CURVE('',#12611,#13898,#2986,.T.);
#18382=EDGE_CURVE('',#12612,#13897,#2987,.T.);
#18383=EDGE_CURVE('',#12613,#13896,#2988,.T.);
#18384=EDGE_CURVE('',#12614,#13895,#2989,.T.);
#18385=EDGE_CURVE('',#12615,#13894,#2990,.T.);
#18386=EDGE_CURVE('',#12616,#13893,#2991,.T.);
#18387=EDGE_CURVE('',#12601,#13883,#2992,.T.);
#18388=EDGE_CURVE('',#12602,#13884,#2993,.T.);
#18389=EDGE_CURVE('',#12603,#13890,#2994,.T.);
#18390=EDGE_CURVE('',#12604,#13889,#2995,.T.);
#18391=EDGE_CURVE('',#12605,#13888,#2996,.T.);
#18392=EDGE_CURVE('',#12606,#13887,#2997,.T.);
#18393=EDGE_CURVE('',#12607,#13886,#2998,.T.);
#18394=EDGE_CURVE('',#12608,#13885,#2999,.T.);
#18395=EDGE_CURVE('',#13856,#15158,#205,.T.);
#18396=EDGE_CURVE('',#15158,#13858,#3000,.T.);
#18397=EDGE_CURVE('',#13857,#15158,#3001,.T.);
#18398=EDGE_CURVE('',#12593,#13875,#3002,.T.);
#18399=EDGE_CURVE('',#12594,#13876,#3003,.T.);
#18400=EDGE_CURVE('',#12595,#13882,#3004,.T.);
#18401=EDGE_CURVE('',#12596,#13881,#3005,.T.);
#18402=EDGE_CURVE('',#12597,#13880,#3006,.T.);
#18403=EDGE_CURVE('',#12598,#13879,#3007,.T.);
#18404=EDGE_CURVE('',#12599,#13878,#3008,.T.);
#18405=EDGE_CURVE('',#12600,#13877,#3009,.T.);
#18406=EDGE_CURVE('',#12585,#13867,#3010,.T.);
#18407=EDGE_CURVE('',#12586,#13868,#3011,.T.);
#18408=EDGE_CURVE('',#12587,#13874,#3012,.T.);
#18409=EDGE_CURVE('',#12588,#13873,#3013,.T.);
#18410=EDGE_CURVE('',#12589,#13872,#3014,.T.);
#18411=EDGE_CURVE('',#12590,#13871,#3015,.T.);
#18412=EDGE_CURVE('',#12591,#13870,#3016,.T.);
#18413=EDGE_CURVE('',#12592,#13869,#3017,.T.);
#18414=EDGE_CURVE('',#12564,#13854,#3018,.T.);
#18415=EDGE_CURVE('',#13855,#12563,#3019,.T.);
#18416=EDGE_CURVE('',#12565,#13853,#3020,.T.);
#18417=EDGE_CURVE('',#12566,#13852,#3021,.T.);
#18418=EDGE_CURVE('',#12567,#13851,#3022,.T.);
#18419=EDGE_CURVE('',#12568,#13850,#3023,.T.);
#18420=EDGE_CURVE('',#12309,#15050,#3024,.T.);
#18421=EDGE_CURVE('',#12310,#15049,#3025,.T.);
#18422=EDGE_CURVE('',#12311,#15056,#3026,.T.);
#18423=EDGE_CURVE('',#12312,#15055,#3027,.T.);
#18424=EDGE_CURVE('',#12306,#15054,#3028,.T.);
#18425=EDGE_CURVE('',#12305,#15053,#3029,.T.);
#18426=EDGE_CURVE('',#12303,#15065,#3030,.T.);
#18427=EDGE_CURVE('',#15066,#12302,#3031,.T.);
#18428=EDGE_CURVE('',#12304,#15064,#3032,.T.);
#18429=EDGE_CURVE('',#12296,#15063,#3033,.T.);
#18430=EDGE_CURVE('',#12295,#15062,#3034,.T.);
#18431=EDGE_CURVE('',#12300,#15058,#3035,.T.);
#18432=EDGE_CURVE('',#12301,#15057,#3036,.T.);
#18433=EDGE_CURVE('',#13849,#12561,#3037,.T.);
#18434=EDGE_CURVE('',#12562,#13848,#3038,.T.);
#18435=EDGE_CURVE('',#12570,#13859,#3039,.T.);
#18436=EDGE_CURVE('',#13860,#12569,#3040,.T.);
#18437=EDGE_CURVE('',#13978,#12577,#3041,.T.);
#18438=EDGE_CURVE('',#12578,#13977,#3042,.T.);
#18439=EDGE_CURVE('',#12553,#15019,#3043,.T.);
#18440=EDGE_CURVE('',#12775,#14020,#3044,.T.);
#18441=EDGE_CURVE('',#12776,#14019,#3045,.T.);
#18442=EDGE_CURVE('',#12771,#14023,#3046,.T.);
#18443=EDGE_CURVE('',#12772,#14024,#3047,.T.);
#18444=EDGE_CURVE('',#12777,#14026,#3048,.T.);
#18445=EDGE_CURVE('',#12778,#14025,#3049,.T.);
#18446=EDGE_CURVE('',#12763,#14070,#3050,.T.);
#18447=EDGE_CURVE('',#12764,#14071,#3051,.T.);
#18448=EDGE_CURVE('',#12770,#14072,#3052,.T.);
#18449=EDGE_CURVE('',#12769,#14073,#3053,.T.);
#18450=EDGE_CURVE('',#12759,#14052,#3054,.T.);
#18451=EDGE_CURVE('',#12760,#14051,#3055,.T.);
#18452=EDGE_CURVE('',#12755,#14055,#3056,.T.);
#18453=EDGE_CURVE('',#12756,#14056,#3057,.T.);
#18454=EDGE_CURVE('',#12761,#14058,#3058,.T.);
#18455=EDGE_CURVE('',#12762,#14057,#3059,.T.);
#18456=EDGE_CURVE('',#12751,#14044,#3060,.T.);
#18457=EDGE_CURVE('',#12752,#14043,#3061,.T.);
#18458=EDGE_CURVE('',#12747,#14047,#3062,.T.);
#18459=EDGE_CURVE('',#12748,#14048,#3063,.T.);
#18460=EDGE_CURVE('',#12753,#14050,#3064,.T.);
#18461=EDGE_CURVE('',#12754,#14049,#3065,.T.);
#18462=EDGE_CURVE('',#12743,#14036,#3066,.T.);
#18463=EDGE_CURVE('',#12744,#14035,#3067,.T.);
#18464=EDGE_CURVE('',#12739,#14039,#3068,.T.);
#18465=EDGE_CURVE('',#12740,#14040,#3069,.T.);
#18466=EDGE_CURVE('',#12745,#14042,#3070,.T.);
#18467=EDGE_CURVE('',#12746,#14041,#3071,.T.);
#18468=EDGE_CURVE('',#12727,#14028,#3072,.T.);
#18469=EDGE_CURVE('',#12728,#14027,#3073,.T.);
#18470=EDGE_CURVE('',#12723,#14031,#3074,.T.);
#18471=EDGE_CURVE('',#12724,#14032,#3075,.T.);
#18472=EDGE_CURVE('',#12729,#14034,#3076,.T.);
#18473=EDGE_CURVE('',#12730,#14033,#3077,.T.);
#18474=EDGE_CURVE('',#12735,#14012,#3078,.T.);
#18475=EDGE_CURVE('',#12736,#14011,#3079,.T.);
#18476=EDGE_CURVE('',#12731,#14015,#3080,.T.);
#18477=EDGE_CURVE('',#12732,#14016,#3081,.T.);
#18478=EDGE_CURVE('',#12737,#14018,#3082,.T.);
#18479=EDGE_CURVE('',#12738,#14017,#3083,.T.);
#18480=EDGE_CURVE('',#12332,#15027,#3084,.T.);
#18481=EDGE_CURVE('',#12331,#15028,#3085,.T.);
#18482=EDGE_CURVE('',#12900,#14193,#3086,.T.);
#18483=EDGE_CURVE('',#12899,#14192,#3087,.T.);
#18484=EDGE_CURVE('',#12906,#14194,#3088,.T.);
#18485=EDGE_CURVE('',#12905,#14195,#3089,.T.);
#18486=EDGE_CURVE('',#12904,#14196,#3090,.T.);
#18487=EDGE_CURVE('',#12903,#14197,#3091,.T.);
#18488=EDGE_CURVE('',#12902,#14198,#3092,.T.);
#18489=EDGE_CURVE('',#12901,#14199,#3093,.T.);
#18490=EDGE_CURVE('',#12892,#14185,#3094,.T.);
#18491=EDGE_CURVE('',#12891,#14184,#3095,.T.);
#18492=EDGE_CURVE('',#12898,#14186,#3096,.T.);
#18493=EDGE_CURVE('',#12897,#14187,#3097,.T.);
#18494=EDGE_CURVE('',#12896,#14188,#3098,.T.);
#18495=EDGE_CURVE('',#12895,#14189,#3099,.T.);
#18496=EDGE_CURVE('',#12894,#14190,#3100,.T.);
#18497=EDGE_CURVE('',#12893,#14191,#3101,.T.);
#18498=EDGE_CURVE('',#14204,#12802,#3102,.T.);
#18499=EDGE_CURVE('',#12801,#14205,#3103,.T.);
#18500=EDGE_CURVE('',#12800,#14206,#3104,.T.);
#18501=EDGE_CURVE('',#12799,#14207,#3105,.T.);
#18502=EDGE_CURVE('',#12798,#14200,#3106,.T.);
#18503=EDGE_CURVE('',#12797,#14201,#3107,.T.);
#18504=EDGE_CURVE('',#12884,#14177,#3108,.T.);
#18505=EDGE_CURVE('',#12883,#14176,#3109,.T.);
#18506=EDGE_CURVE('',#12890,#14178,#3110,.T.);
#18507=EDGE_CURVE('',#12889,#14179,#3111,.T.);
#18508=EDGE_CURVE('',#12888,#14180,#3112,.T.);
#18509=EDGE_CURVE('',#12887,#14181,#3113,.T.);
#18510=EDGE_CURVE('',#12886,#14182,#3114,.T.);
#18511=EDGE_CURVE('',#12885,#14183,#3115,.T.);
#18512=EDGE_CURVE('',#12876,#14169,#3116,.T.);
#18513=EDGE_CURVE('',#12875,#14168,#3117,.T.);
#18514=EDGE_CURVE('',#12882,#14170,#3118,.T.);
#18515=EDGE_CURVE('',#12881,#14171,#3119,.T.);
#18516=EDGE_CURVE('',#12880,#14172,#3120,.T.);
#18517=EDGE_CURVE('',#12879,#14173,#3121,.T.);
#18518=EDGE_CURVE('',#12878,#14174,#3122,.T.);
#18519=EDGE_CURVE('',#12877,#14175,#3123,.T.);
#18520=EDGE_CURVE('',#12868,#14161,#3124,.T.);
#18521=EDGE_CURVE('',#12867,#14160,#3125,.T.);
#18522=EDGE_CURVE('',#12874,#14162,#3126,.T.);
#18523=EDGE_CURVE('',#12873,#14163,#3127,.T.);
#18524=EDGE_CURVE('',#12872,#14164,#3128,.T.);
#18525=EDGE_CURVE('',#12871,#14165,#3129,.T.);
#18526=EDGE_CURVE('',#12870,#14166,#3130,.T.);
#18527=EDGE_CURVE('',#12869,#14167,#3131,.T.);
#18528=EDGE_CURVE('',#12324,#15035,#3132,.T.);
#18529=EDGE_CURVE('',#12323,#15036,#3133,.T.);
#18530=EDGE_CURVE('',#12860,#14153,#3134,.T.);
#18531=EDGE_CURVE('',#12859,#14152,#3135,.T.);
#18532=EDGE_CURVE('',#12866,#14154,#3136,.T.);
#18533=EDGE_CURVE('',#12865,#14155,#3137,.T.);
#18534=EDGE_CURVE('',#12864,#14156,#3138,.T.);
#18535=EDGE_CURVE('',#12863,#14157,#3139,.T.);
#18536=EDGE_CURVE('',#12862,#14158,#3140,.T.);
#18537=EDGE_CURVE('',#12861,#14159,#3141,.T.);
#18538=EDGE_CURVE('',#12852,#14145,#3142,.T.);
#18539=EDGE_CURVE('',#12851,#14144,#3143,.T.);
#18540=EDGE_CURVE('',#12858,#14146,#3144,.T.);
#18541=EDGE_CURVE('',#12857,#14147,#3145,.T.);
#18542=EDGE_CURVE('',#12856,#14148,#3146,.T.);
#18543=EDGE_CURVE('',#12855,#14149,#3147,.T.);
#18544=EDGE_CURVE('',#12854,#14150,#3148,.T.);
#18545=EDGE_CURVE('',#12853,#14151,#3149,.T.);
#18546=EDGE_CURVE('',#14090,#12794,#3150,.T.);
#18547=EDGE_CURVE('',#12793,#14091,#3151,.T.);
#18548=EDGE_CURVE('',#12792,#14092,#3152,.T.);
#18549=EDGE_CURVE('',#12791,#14093,#3153,.T.);
#18550=EDGE_CURVE('',#12790,#14094,#3154,.T.);
#18551=EDGE_CURVE('',#12789,#14095,#3155,.T.);
#18552=EDGE_CURVE('',#12844,#14137,#3156,.T.);
#18553=EDGE_CURVE('',#12843,#14136,#3157,.T.);
#18554=EDGE_CURVE('',#12850,#14138,#3158,.T.);
#18555=EDGE_CURVE('',#12849,#14139,#3159,.T.);
#18556=EDGE_CURVE('',#12848,#14140,#3160,.T.);
#18557=EDGE_CURVE('',#12847,#14141,#3161,.T.);
#18558=EDGE_CURVE('',#12846,#14142,#3162,.T.);
#18559=EDGE_CURVE('',#12845,#14143,#3163,.T.);
#18560=EDGE_CURVE('',#12836,#14129,#3164,.T.);
#18561=EDGE_CURVE('',#12835,#14128,#3165,.T.);
#18562=EDGE_CURVE('',#12842,#14130,#3166,.T.);
#18563=EDGE_CURVE('',#12841,#14131,#3167,.T.);
#18564=EDGE_CURVE('',#12840,#14132,#3168,.T.);
#18565=EDGE_CURVE('',#12839,#14133,#3169,.T.);
#18566=EDGE_CURVE('',#12838,#14134,#3170,.T.);
#18567=EDGE_CURVE('',#12837,#14135,#3171,.T.);
#18568=EDGE_CURVE('',#12316,#15043,#3172,.T.);
#18569=EDGE_CURVE('',#12315,#15044,#3173,.T.);
#18570=EDGE_CURVE('',#12828,#14121,#3174,.T.);
#18571=EDGE_CURVE('',#12827,#14120,#3175,.T.);
#18572=EDGE_CURVE('',#12834,#14122,#3176,.T.);
#18573=EDGE_CURVE('',#12833,#14123,#3177,.T.);
#18574=EDGE_CURVE('',#12832,#14124,#3178,.T.);
#18575=EDGE_CURVE('',#12831,#14125,#3179,.T.);
#18576=EDGE_CURVE('',#12830,#14126,#3180,.T.);
#18577=EDGE_CURVE('',#12829,#14127,#3181,.T.);
#18578=EDGE_CURVE('',#12820,#14113,#3182,.T.);
#18579=EDGE_CURVE('',#12819,#14112,#3183,.T.);
#18580=EDGE_CURVE('',#12826,#14114,#3184,.T.);
#18581=EDGE_CURVE('',#12825,#14115,#3185,.T.);
#18582=EDGE_CURVE('',#12824,#14116,#3186,.T.);
#18583=EDGE_CURVE('',#12823,#14117,#3187,.T.);
#18584=EDGE_CURVE('',#12822,#14118,#3188,.T.);
#18585=EDGE_CURVE('',#12821,#14119,#3189,.T.);
#18586=EDGE_CURVE('',#14085,#15159,#206,.T.);
#18587=EDGE_CURVE('',#15159,#14087,#3190,.T.);
#18588=EDGE_CURVE('',#14086,#15159,#3191,.T.);
#18589=EDGE_CURVE('',#12812,#14105,#3192,.T.);
#18590=EDGE_CURVE('',#12811,#14104,#3193,.T.);
#18591=EDGE_CURVE('',#12818,#14106,#3194,.T.);
#18592=EDGE_CURVE('',#12817,#14107,#3195,.T.);
#18593=EDGE_CURVE('',#12816,#14108,#3196,.T.);
#18594=EDGE_CURVE('',#12815,#14109,#3197,.T.);
#18595=EDGE_CURVE('',#12814,#14110,#3198,.T.);
#18596=EDGE_CURVE('',#12813,#14111,#3199,.T.);
#18597=EDGE_CURVE('',#12804,#14097,#3200,.T.);
#18598=EDGE_CURVE('',#12803,#14096,#3201,.T.);
#18599=EDGE_CURVE('',#12810,#14098,#3202,.T.);
#18600=EDGE_CURVE('',#12809,#14099,#3203,.T.);
#18601=EDGE_CURVE('',#12808,#14100,#3204,.T.);
#18602=EDGE_CURVE('',#12807,#14101,#3205,.T.);
#18603=EDGE_CURVE('',#12806,#14102,#3206,.T.);
#18604=EDGE_CURVE('',#12805,#14103,#3207,.T.);
#18605=EDGE_CURVE('',#14079,#12786,#3208,.T.);
#18606=EDGE_CURVE('',#12785,#14080,#3209,.T.);
#18607=EDGE_CURVE('',#12784,#14081,#3210,.T.);
#18608=EDGE_CURVE('',#12783,#14082,#3211,.T.);
#18609=EDGE_CURVE('',#12782,#14083,#3212,.T.);
#18610=EDGE_CURVE('',#12781,#14084,#3213,.T.);
#18611=EDGE_CURVE('',#12308,#15051,#3214,.T.);
#18612=EDGE_CURVE('',#12307,#15052,#3215,.T.);
#18613=EDGE_CURVE('',#15059,#12299,#3216,.T.);
#18614=EDGE_CURVE('',#12298,#15060,#3217,.T.);
#18615=EDGE_CURVE('',#12297,#15061,#3218,.T.);
#18616=EDGE_CURVE('',#12780,#14077,#3219,.T.);
#18617=EDGE_CURVE('',#14078,#12779,#3220,.T.);
#18618=EDGE_CURVE('',#14089,#12787,#3221,.T.);
#18619=EDGE_CURVE('',#12788,#14088,#3222,.T.);
#18620=EDGE_CURVE('',#12796,#14203,#3223,.T.);
#18621=EDGE_CURVE('',#14202,#12795,#3224,.T.);
#18622=EDGE_CURVE('',#14074,#12768,#3225,.T.);
#18623=EDGE_CURVE('',#14075,#12767,#3226,.T.);
#18624=EDGE_CURVE('',#12560,#15020,#3227,.T.);
#18625=EDGE_CURVE('',#12774,#14021,#3228,.T.);
#18626=EDGE_CURVE('',#12773,#14022,#3229,.T.);
#18627=EDGE_CURVE('',#12765,#14069,#3230,.T.);
#18628=EDGE_CURVE('',#12766,#14076,#207,.T.);
#18629=EDGE_CURVE('',#12758,#14053,#3231,.T.);
#18630=EDGE_CURVE('',#12757,#14054,#3232,.T.);
#18631=EDGE_CURVE('',#12750,#14045,#3233,.T.);
#18632=EDGE_CURVE('',#12749,#14046,#3234,.T.);
#18633=EDGE_CURVE('',#12742,#14037,#3235,.T.);
#18634=EDGE_CURVE('',#12741,#14038,#3236,.T.);
#18635=EDGE_CURVE('',#12726,#14029,#3237,.T.);
#18636=EDGE_CURVE('',#12725,#14030,#3238,.T.);
#18637=EDGE_CURVE('',#12734,#14013,#3239,.T.);
#18638=EDGE_CURVE('',#12733,#14014,#3240,.T.);
#18639=EDGE_CURVE('',#12907,#13980,#3241,.T.);
#18640=EDGE_CURVE('',#12909,#13979,#3242,.T.);
#18641=EDGE_CURVE('',#12910,#13986,#3243,.T.);
#18642=EDGE_CURVE('',#12911,#13985,#3244,.T.);
#18643=EDGE_CURVE('',#12912,#13984,#3245,.T.);
#18644=EDGE_CURVE('',#12913,#13983,#3246,.T.);
#18645=EDGE_CURVE('',#13035,#14323,#3247,.T.);
#18646=EDGE_CURVE('',#13036,#14324,#3248,.T.);
#18647=EDGE_CURVE('',#13037,#14330,#3249,.T.);
#18648=EDGE_CURVE('',#13038,#14329,#3250,.T.);
#18649=EDGE_CURVE('',#13039,#14328,#3251,.T.);
#18650=EDGE_CURVE('',#13040,#14327,#3252,.T.);
#18651=EDGE_CURVE('',#13041,#14326,#3253,.T.);
#18652=EDGE_CURVE('',#13042,#14325,#3254,.T.);
#18653=EDGE_CURVE('',#13027,#14315,#3255,.T.);
#18654=EDGE_CURVE('',#13028,#14316,#3256,.T.);
#18655=EDGE_CURVE('',#13029,#14322,#3257,.T.);
#18656=EDGE_CURVE('',#13030,#14321,#3258,.T.);
#18657=EDGE_CURVE('',#13031,#14320,#3259,.T.);
#18658=EDGE_CURVE('',#13032,#14319,#3260,.T.);
#18659=EDGE_CURVE('',#13033,#14318,#3261,.T.);
#18660=EDGE_CURVE('',#13034,#14317,#3262,.T.);
#18661=EDGE_CURVE('',#12934,#14335,#3263,.T.);
#18662=EDGE_CURVE('',#14336,#12933,#3264,.T.);
#18663=EDGE_CURVE('',#12935,#14334,#3265,.T.);
#18664=EDGE_CURVE('',#12936,#14333,#3266,.T.);
#18665=EDGE_CURVE('',#12937,#14331,#3267,.T.);
#18666=EDGE_CURVE('',#12938,#14332,#3268,.T.);
#18667=EDGE_CURVE('',#13019,#14307,#3269,.T.);
#18668=EDGE_CURVE('',#13020,#14308,#3270,.T.);
#18669=EDGE_CURVE('',#13021,#14314,#3271,.T.);
#18670=EDGE_CURVE('',#13022,#14313,#3272,.T.);
#18671=EDGE_CURVE('',#13023,#14312,#3273,.T.);
#18672=EDGE_CURVE('',#13024,#14311,#3274,.T.);
#18673=EDGE_CURVE('',#13025,#14310,#3275,.T.);
#18674=EDGE_CURVE('',#13026,#14309,#3276,.T.);
#18675=EDGE_CURVE('',#13011,#14299,#3277,.T.);
#18676=EDGE_CURVE('',#13012,#14300,#3278,.T.);
#18677=EDGE_CURVE('',#13013,#14306,#3279,.T.);
#18678=EDGE_CURVE('',#13014,#14305,#3280,.T.);
#18679=EDGE_CURVE('',#13015,#14304,#3281,.T.);
#18680=EDGE_CURVE('',#13016,#14303,#3282,.T.);
#18681=EDGE_CURVE('',#13017,#14302,#3283,.T.);
#18682=EDGE_CURVE('',#13018,#14301,#3284,.T.);
#18683=EDGE_CURVE('',#13003,#14291,#3285,.T.);
#18684=EDGE_CURVE('',#13004,#14292,#3286,.T.);
#18685=EDGE_CURVE('',#13005,#14298,#3287,.T.);
#18686=EDGE_CURVE('',#13006,#14297,#3288,.T.);
#18687=EDGE_CURVE('',#13007,#14296,#3289,.T.);
#18688=EDGE_CURVE('',#13008,#14295,#3290,.T.);
#18689=EDGE_CURVE('',#13009,#14294,#3291,.T.);
#18690=EDGE_CURVE('',#13010,#14293,#3292,.T.);
#18691=EDGE_CURVE('',#12719,#13988,#3293,.T.);
#18692=EDGE_CURVE('',#12720,#13987,#3294,.T.);
#18693=EDGE_CURVE('',#12721,#13994,#3295,.T.);
#18694=EDGE_CURVE('',#12722,#13993,#3296,.T.);
#18695=EDGE_CURVE('',#12716,#13992,#3297,.T.);
#18696=EDGE_CURVE('',#12715,#13991,#3298,.T.);
#18697=EDGE_CURVE('',#12995,#14283,#3299,.T.);
#18698=EDGE_CURVE('',#12996,#14284,#3300,.T.);
#18699=EDGE_CURVE('',#12997,#14290,#3301,.T.);
#18700=EDGE_CURVE('',#12998,#14289,#3302,.T.);
#18701=EDGE_CURVE('',#12999,#14288,#3303,.T.);
#18702=EDGE_CURVE('',#13000,#14287,#3304,.T.);
#18703=EDGE_CURVE('',#13001,#14286,#3305,.T.);
#18704=EDGE_CURVE('',#13002,#14285,#3306,.T.);
#18705=EDGE_CURVE('',#12987,#14275,#3307,.T.);
#18706=EDGE_CURVE('',#12988,#14276,#3308,.T.);
#18707=EDGE_CURVE('',#12989,#14282,#3309,.T.);
#18708=EDGE_CURVE('',#12990,#14281,#3310,.T.);
#18709=EDGE_CURVE('',#12991,#14280,#3311,.T.);
#18710=EDGE_CURVE('',#12992,#14279,#3312,.T.);
#18711=EDGE_CURVE('',#12993,#14278,#3313,.T.);
#18712=EDGE_CURVE('',#12994,#14277,#3314,.T.);
#18713=EDGE_CURVE('',#12926,#14225,#3315,.T.);
#18714=EDGE_CURVE('',#14226,#12925,#3316,.T.);
#18715=EDGE_CURVE('',#12927,#14224,#3317,.T.);
#18716=EDGE_CURVE('',#12928,#14223,#3318,.T.);
#18717=EDGE_CURVE('',#12929,#14222,#3319,.T.);
#18718=EDGE_CURVE('',#12930,#14221,#3320,.T.);
#18719=EDGE_CURVE('',#12979,#14267,#3321,.T.);
#18720=EDGE_CURVE('',#12980,#14268,#3322,.T.);
#18721=EDGE_CURVE('',#12981,#14274,#3323,.T.);
#18722=EDGE_CURVE('',#12982,#14273,#3324,.T.);
#18723=EDGE_CURVE('',#12983,#14272,#3325,.T.);
#18724=EDGE_CURVE('',#12984,#14271,#3326,.T.);
#18725=EDGE_CURVE('',#12985,#14270,#3327,.T.);
#18726=EDGE_CURVE('',#12986,#14269,#3328,.T.);
#18727=EDGE_CURVE('',#12971,#14259,#3329,.T.);
#18728=EDGE_CURVE('',#12972,#14260,#3330,.T.);
#18729=EDGE_CURVE('',#12973,#14266,#3331,.T.);
#18730=EDGE_CURVE('',#12974,#14265,#3332,.T.);
#18731=EDGE_CURVE('',#12975,#14264,#3333,.T.);
#18732=EDGE_CURVE('',#12976,#14263,#3334,.T.);
#18733=EDGE_CURVE('',#12977,#14262,#3335,.T.);
#18734=EDGE_CURVE('',#12978,#14261,#3336,.T.);
#18735=EDGE_CURVE('',#12711,#13996,#3337,.T.);
#18736=EDGE_CURVE('',#12712,#13995,#3338,.T.);
#18737=EDGE_CURVE('',#12713,#14002,#3339,.T.);
#18738=EDGE_CURVE('',#12714,#14001,#3340,.T.);
#18739=EDGE_CURVE('',#12708,#14000,#3341,.T.);
#18740=EDGE_CURVE('',#12707,#13999,#3342,.T.);
#18741=EDGE_CURVE('',#12963,#14251,#3343,.T.);
#18742=EDGE_CURVE('',#12964,#14252,#3344,.T.);
#18743=EDGE_CURVE('',#12965,#14258,#3345,.T.);
#18744=EDGE_CURVE('',#12966,#14257,#3346,.T.);
#18745=EDGE_CURVE('',#12967,#14256,#3347,.T.);
#18746=EDGE_CURVE('',#12968,#14255,#3348,.T.);
#18747=EDGE_CURVE('',#12969,#14254,#3349,.T.);
#18748=EDGE_CURVE('',#12970,#14253,#3350,.T.);
#18749=EDGE_CURVE('',#12955,#14243,#3351,.T.);
#18750=EDGE_CURVE('',#12956,#14244,#3352,.T.);
#18751=EDGE_CURVE('',#12957,#14250,#3353,.T.);
#18752=EDGE_CURVE('',#12958,#14249,#3354,.T.);
#18753=EDGE_CURVE('',#12959,#14248,#3355,.T.);
#18754=EDGE_CURVE('',#12960,#14247,#3356,.T.);
#18755=EDGE_CURVE('',#12961,#14246,#3357,.T.);
#18756=EDGE_CURVE('',#12962,#14245,#3358,.T.);
#18757=EDGE_CURVE('',#14216,#15160,#208,.T.);
#18758=EDGE_CURVE('',#15160,#14218,#3359,.T.);
#18759=EDGE_CURVE('',#14217,#15160,#3360,.T.);
#18760=EDGE_CURVE('',#12947,#14235,#3361,.T.);
#18761=EDGE_CURVE('',#12948,#14236,#3362,.T.);
#18762=EDGE_CURVE('',#12949,#14242,#3363,.T.);
#18763=EDGE_CURVE('',#12950,#14241,#3364,.T.);
#18764=EDGE_CURVE('',#12951,#14240,#3365,.T.);
#18765=EDGE_CURVE('',#12952,#14239,#3366,.T.);
#18766=EDGE_CURVE('',#12953,#14238,#3367,.T.);
#18767=EDGE_CURVE('',#12954,#14237,#3368,.T.);
#18768=EDGE_CURVE('',#12939,#14227,#3369,.T.);
#18769=EDGE_CURVE('',#12940,#14228,#3370,.T.);
#18770=EDGE_CURVE('',#12941,#14234,#3371,.T.);
#18771=EDGE_CURVE('',#12942,#14233,#3372,.T.);
#18772=EDGE_CURVE('',#12943,#14232,#3373,.T.);
#18773=EDGE_CURVE('',#12944,#14231,#3374,.T.);
#18774=EDGE_CURVE('',#12945,#14230,#3375,.T.);
#18775=EDGE_CURVE('',#12946,#14229,#3376,.T.);
#18776=EDGE_CURVE('',#12918,#14214,#3377,.T.);
#18777=EDGE_CURVE('',#14215,#12917,#3378,.T.);
#18778=EDGE_CURVE('',#12919,#14213,#3379,.T.);
#18779=EDGE_CURVE('',#12920,#14212,#3380,.T.);
#18780=EDGE_CURVE('',#12921,#14211,#3381,.T.);
#18781=EDGE_CURVE('',#12922,#14210,#3382,.T.);
#18782=EDGE_CURVE('',#12703,#14004,#3383,.T.);
#18783=EDGE_CURVE('',#12704,#14003,#3384,.T.);
#18784=EDGE_CURVE('',#12705,#14010,#3385,.T.);
#18785=EDGE_CURVE('',#12706,#14009,#3386,.T.);
#18786=EDGE_CURVE('',#12700,#14008,#3387,.T.);
#18787=EDGE_CURVE('',#12699,#14007,#3388,.T.);
#18788=EDGE_CURVE('',#12697,#14063,#3389,.T.);
#18789=EDGE_CURVE('',#14064,#12696,#3390,.T.);
#18790=EDGE_CURVE('',#12698,#14062,#3391,.T.);
#18791=EDGE_CURVE('',#12690,#14061,#3392,.T.);
#18792=EDGE_CURVE('',#12689,#14060,#3393,.T.);
#18793=EDGE_CURVE('',#12694,#14066,#3394,.T.);
#18794=EDGE_CURVE('',#12695,#14065,#3395,.T.);
#18795=EDGE_CURVE('',#14209,#12915,#3396,.T.);
#18796=EDGE_CURVE('',#12916,#14208,#3397,.T.);
#18797=EDGE_CURVE('',#12924,#14219,#3398,.T.);
#18798=EDGE_CURVE('',#14220,#12923,#3399,.T.);
#18799=EDGE_CURVE('',#14338,#12931,#3400,.T.);
#18800=EDGE_CURVE('',#12932,#14337,#3401,.T.);
#18801=EDGE_CURVE('',#12559,#15021,#3402,.T.);
#18802=EDGE_CURVE('',#13129,#14380,#3403,.T.);
#18803=EDGE_CURVE('',#13130,#14379,#3404,.T.);
#18804=EDGE_CURVE('',#13125,#14383,#3405,.T.);
#18805=EDGE_CURVE('',#13126,#14384,#3406,.T.);
#18806=EDGE_CURVE('',#13131,#14386,#3407,.T.);
#18807=EDGE_CURVE('',#13132,#14385,#3408,.T.);
#18808=EDGE_CURVE('',#13117,#14430,#3409,.T.);
#18809=EDGE_CURVE('',#13118,#14431,#3410,.T.);
#18810=EDGE_CURVE('',#13124,#14432,#3411,.T.);
#18811=EDGE_CURVE('',#13123,#14433,#3412,.T.);
#18812=EDGE_CURVE('',#13113,#14412,#3413,.T.);
#18813=EDGE_CURVE('',#13114,#14411,#3414,.T.);
#18814=EDGE_CURVE('',#13109,#14415,#3415,.T.);
#18815=EDGE_CURVE('',#13110,#14416,#3416,.T.);
#18816=EDGE_CURVE('',#13115,#14418,#3417,.T.);
#18817=EDGE_CURVE('',#13116,#14417,#3418,.T.);
#18818=EDGE_CURVE('',#13105,#14404,#3419,.T.);
#18819=EDGE_CURVE('',#13106,#14403,#3420,.T.);
#18820=EDGE_CURVE('',#13101,#14407,#3421,.T.);
#18821=EDGE_CURVE('',#13102,#14408,#3422,.T.);
#18822=EDGE_CURVE('',#13107,#14410,#3423,.T.);
#18823=EDGE_CURVE('',#13108,#14409,#3424,.T.);
#18824=EDGE_CURVE('',#13097,#14396,#3425,.T.);
#18825=EDGE_CURVE('',#13098,#14395,#3426,.T.);
#18826=EDGE_CURVE('',#13093,#14399,#3427,.T.);
#18827=EDGE_CURVE('',#13094,#14400,#3428,.T.);
#18828=EDGE_CURVE('',#13099,#14402,#3429,.T.);
#18829=EDGE_CURVE('',#13100,#14401,#3430,.T.);
#18830=EDGE_CURVE('',#13081,#14388,#3431,.T.);
#18831=EDGE_CURVE('',#13082,#14387,#3432,.T.);
#18832=EDGE_CURVE('',#13077,#14391,#3433,.T.);
#18833=EDGE_CURVE('',#13078,#14392,#3434,.T.);
#18834=EDGE_CURVE('',#13083,#14394,#3435,.T.);
#18835=EDGE_CURVE('',#13084,#14393,#3436,.T.);
#18836=EDGE_CURVE('',#13089,#14372,#3437,.T.);
#18837=EDGE_CURVE('',#13090,#14371,#3438,.T.);
#18838=EDGE_CURVE('',#13085,#14375,#3439,.T.);
#18839=EDGE_CURVE('',#13086,#14376,#3440,.T.);
#18840=EDGE_CURVE('',#13091,#14378,#3441,.T.);
#18841=EDGE_CURVE('',#13092,#14377,#3442,.T.);
#18842=EDGE_CURVE('',#12908,#13981,#3443,.T.);
#18843=EDGE_CURVE('',#12914,#13982,#3444,.T.);
#18844=EDGE_CURVE('',#13254,#14553,#3445,.T.);
#18845=EDGE_CURVE('',#13253,#14552,#3446,.T.);
#18846=EDGE_CURVE('',#13260,#14554,#3447,.T.);
#18847=EDGE_CURVE('',#13259,#14555,#3448,.T.);
#18848=EDGE_CURVE('',#13258,#14556,#3449,.T.);
#18849=EDGE_CURVE('',#13257,#14557,#3450,.T.);
#18850=EDGE_CURVE('',#13256,#14558,#3451,.T.);
#18851=EDGE_CURVE('',#13255,#14559,#3452,.T.);
#18852=EDGE_CURVE('',#13246,#14545,#3453,.T.);
#18853=EDGE_CURVE('',#13245,#14544,#3454,.T.);
#18854=EDGE_CURVE('',#13252,#14546,#3455,.T.);
#18855=EDGE_CURVE('',#13251,#14547,#3456,.T.);
#18856=EDGE_CURVE('',#13250,#14548,#3457,.T.);
#18857=EDGE_CURVE('',#13249,#14549,#3458,.T.);
#18858=EDGE_CURVE('',#13248,#14550,#3459,.T.);
#18859=EDGE_CURVE('',#13247,#14551,#3460,.T.);
#18860=EDGE_CURVE('',#14564,#13156,#3461,.T.);
#18861=EDGE_CURVE('',#13155,#14565,#3462,.T.);
#18862=EDGE_CURVE('',#13154,#14566,#3463,.T.);
#18863=EDGE_CURVE('',#13153,#14567,#3464,.T.);
#18864=EDGE_CURVE('',#13152,#14560,#3465,.T.);
#18865=EDGE_CURVE('',#13151,#14561,#3466,.T.);
#18866=EDGE_CURVE('',#13238,#14537,#3467,.T.);
#18867=EDGE_CURVE('',#13237,#14536,#3468,.T.);
#18868=EDGE_CURVE('',#13244,#14538,#3469,.T.);
#18869=EDGE_CURVE('',#13243,#14539,#3470,.T.);
#18870=EDGE_CURVE('',#13242,#14540,#3471,.T.);
#18871=EDGE_CURVE('',#13241,#14541,#3472,.T.);
#18872=EDGE_CURVE('',#13240,#14542,#3473,.T.);
#18873=EDGE_CURVE('',#13239,#14543,#3474,.T.);
#18874=EDGE_CURVE('',#13230,#14529,#3475,.T.);
#18875=EDGE_CURVE('',#13229,#14528,#3476,.T.);
#18876=EDGE_CURVE('',#13236,#14530,#3477,.T.);
#18877=EDGE_CURVE('',#13235,#14531,#3478,.T.);
#18878=EDGE_CURVE('',#13234,#14532,#3479,.T.);
#18879=EDGE_CURVE('',#13233,#14533,#3480,.T.);
#18880=EDGE_CURVE('',#13232,#14534,#3481,.T.);
#18881=EDGE_CURVE('',#13231,#14535,#3482,.T.);
#18882=EDGE_CURVE('',#13222,#14521,#3483,.T.);
#18883=EDGE_CURVE('',#13221,#14520,#3484,.T.);
#18884=EDGE_CURVE('',#13228,#14522,#3485,.T.);
#18885=EDGE_CURVE('',#13227,#14523,#3486,.T.);
#18886=EDGE_CURVE('',#13226,#14524,#3487,.T.);
#18887=EDGE_CURVE('',#13225,#14525,#3488,.T.);
#18888=EDGE_CURVE('',#13224,#14526,#3489,.T.);
#18889=EDGE_CURVE('',#13223,#14527,#3490,.T.);
#18890=EDGE_CURVE('',#12718,#13989,#3491,.T.);
#18891=EDGE_CURVE('',#12717,#13990,#3492,.T.);
#18892=EDGE_CURVE('',#13214,#14513,#3493,.T.);
#18893=EDGE_CURVE('',#13213,#14512,#3494,.T.);
#18894=EDGE_CURVE('',#13220,#14514,#3495,.T.);
#18895=EDGE_CURVE('',#13219,#14515,#3496,.T.);
#18896=EDGE_CURVE('',#13218,#14516,#3497,.T.);
#18897=EDGE_CURVE('',#13217,#14517,#3498,.T.);
#18898=EDGE_CURVE('',#13216,#14518,#3499,.T.);
#18899=EDGE_CURVE('',#13215,#14519,#3500,.T.);
#18900=EDGE_CURVE('',#13206,#14505,#3501,.T.);
#18901=EDGE_CURVE('',#13205,#14504,#3502,.T.);
#18902=EDGE_CURVE('',#13212,#14506,#3503,.T.);
#18903=EDGE_CURVE('',#13211,#14507,#3504,.T.);
#18904=EDGE_CURVE('',#13210,#14508,#3505,.T.);
#18905=EDGE_CURVE('',#13209,#14509,#3506,.T.);
#18906=EDGE_CURVE('',#13208,#14510,#3507,.T.);
#18907=EDGE_CURVE('',#13207,#14511,#3508,.T.);
#18908=EDGE_CURVE('',#14450,#13148,#3509,.T.);
#18909=EDGE_CURVE('',#13147,#14451,#3510,.T.);
#18910=EDGE_CURVE('',#13146,#14452,#3511,.T.);
#18911=EDGE_CURVE('',#13145,#14453,#3512,.T.);
#18912=EDGE_CURVE('',#13144,#14454,#3513,.T.);
#18913=EDGE_CURVE('',#13143,#14455,#3514,.T.);
#18914=EDGE_CURVE('',#13198,#14497,#3515,.T.);
#18915=EDGE_CURVE('',#13197,#14496,#3516,.T.);
#18916=EDGE_CURVE('',#13204,#14498,#3517,.T.);
#18917=EDGE_CURVE('',#13203,#14499,#3518,.T.);
#18918=EDGE_CURVE('',#13202,#14500,#3519,.T.);
#18919=EDGE_CURVE('',#13201,#14501,#3520,.T.);
#18920=EDGE_CURVE('',#13200,#14502,#3521,.T.);
#18921=EDGE_CURVE('',#13199,#14503,#3522,.T.);
#18922=EDGE_CURVE('',#13190,#14489,#3523,.T.);
#18923=EDGE_CURVE('',#13189,#14488,#3524,.T.);
#18924=EDGE_CURVE('',#13196,#14490,#3525,.T.);
#18925=EDGE_CURVE('',#13195,#14491,#3526,.T.);
#18926=EDGE_CURVE('',#13194,#14492,#3527,.T.);
#18927=EDGE_CURVE('',#13193,#14493,#3528,.T.);
#18928=EDGE_CURVE('',#13192,#14494,#3529,.T.);
#18929=EDGE_CURVE('',#13191,#14495,#3530,.T.);
#18930=EDGE_CURVE('',#12710,#13997,#3531,.T.);
#18931=EDGE_CURVE('',#12709,#13998,#3532,.T.);
#18932=EDGE_CURVE('',#13182,#14481,#3533,.T.);
#18933=EDGE_CURVE('',#13181,#14480,#3534,.T.);
#18934=EDGE_CURVE('',#13188,#14482,#3535,.T.);
#18935=EDGE_CURVE('',#13187,#14483,#3536,.T.);
#18936=EDGE_CURVE('',#13186,#14484,#3537,.T.);
#18937=EDGE_CURVE('',#13185,#14485,#3538,.T.);
#18938=EDGE_CURVE('',#13184,#14486,#3539,.T.);
#18939=EDGE_CURVE('',#13183,#14487,#3540,.T.);
#18940=EDGE_CURVE('',#13174,#14473,#3541,.T.);
#18941=EDGE_CURVE('',#13173,#14472,#3542,.T.);
#18942=EDGE_CURVE('',#13180,#14474,#3543,.T.);
#18943=EDGE_CURVE('',#13179,#14475,#3544,.T.);
#18944=EDGE_CURVE('',#13178,#14476,#3545,.T.);
#18945=EDGE_CURVE('',#13177,#14477,#3546,.T.);
#18946=EDGE_CURVE('',#13176,#14478,#3547,.T.);
#18947=EDGE_CURVE('',#13175,#14479,#3548,.T.);
#18948=EDGE_CURVE('',#14445,#15161,#209,.T.);
#18949=EDGE_CURVE('',#15161,#14447,#3549,.T.);
#18950=EDGE_CURVE('',#14446,#15161,#3550,.T.);
#18951=EDGE_CURVE('',#13166,#14465,#3551,.T.);
#18952=EDGE_CURVE('',#13165,#14464,#3552,.T.);
#18953=EDGE_CURVE('',#13172,#14466,#3553,.T.);
#18954=EDGE_CURVE('',#13171,#14467,#3554,.T.);
#18955=EDGE_CURVE('',#13170,#14468,#3555,.T.);
#18956=EDGE_CURVE('',#13169,#14469,#3556,.T.);
#18957=EDGE_CURVE('',#13168,#14470,#3557,.T.);
#18958=EDGE_CURVE('',#13167,#14471,#3558,.T.);
#18959=EDGE_CURVE('',#13158,#14457,#3559,.T.);
#18960=EDGE_CURVE('',#13157,#14456,#3560,.T.);
#18961=EDGE_CURVE('',#13164,#14458,#3561,.T.);
#18962=EDGE_CURVE('',#13163,#14459,#3562,.T.);
#18963=EDGE_CURVE('',#13162,#14460,#3563,.T.);
#18964=EDGE_CURVE('',#13161,#14461,#3564,.T.);
#18965=EDGE_CURVE('',#13160,#14462,#3565,.T.);
#18966=EDGE_CURVE('',#13159,#14463,#3566,.T.);
#18967=EDGE_CURVE('',#14439,#13140,#3567,.T.);
#18968=EDGE_CURVE('',#13139,#14440,#3568,.T.);
#18969=EDGE_CURVE('',#13138,#14441,#3569,.T.);
#18970=EDGE_CURVE('',#13137,#14442,#3570,.T.);
#18971=EDGE_CURVE('',#13136,#14443,#3571,.T.);
#18972=EDGE_CURVE('',#13135,#14444,#3572,.T.);
#18973=EDGE_CURVE('',#12702,#14005,#3573,.T.);
#18974=EDGE_CURVE('',#12701,#14006,#3574,.T.);
#18975=EDGE_CURVE('',#14067,#12693,#3575,.T.);
#18976=EDGE_CURVE('',#12692,#14068,#3576,.T.);
#18977=EDGE_CURVE('',#12691,#14059,#3577,.T.);
#18978=EDGE_CURVE('',#13134,#14437,#3578,.T.);
#18979=EDGE_CURVE('',#14438,#13133,#3579,.T.);
#18980=EDGE_CURVE('',#14449,#13141,#3580,.T.);
#18981=EDGE_CURVE('',#13142,#14448,#3581,.T.);
#18982=EDGE_CURVE('',#13150,#14563,#3582,.T.);
#18983=EDGE_CURVE('',#14562,#13149,#3583,.T.);
#18984=EDGE_CURVE('',#14434,#13122,#3584,.T.);
#18985=EDGE_CURVE('',#14435,#13121,#3585,.T.);
#18986=EDGE_CURVE('',#12558,#15022,#3586,.T.);
#18987=EDGE_CURVE('',#13128,#14381,#3587,.T.);
#18988=EDGE_CURVE('',#13127,#14382,#3588,.T.);
#18989=EDGE_CURVE('',#13119,#14429,#3589,.T.);
#18990=EDGE_CURVE('',#13120,#14436,#210,.T.);
#18991=EDGE_CURVE('',#13112,#14413,#3590,.T.);
#18992=EDGE_CURVE('',#13111,#14414,#3591,.T.);
#18993=EDGE_CURVE('',#13104,#14405,#3592,.T.);
#18994=EDGE_CURVE('',#13103,#14406,#3593,.T.);
#18995=EDGE_CURVE('',#13096,#14397,#3594,.T.);
#18996=EDGE_CURVE('',#13095,#14398,#3595,.T.);
#18997=EDGE_CURVE('',#13080,#14389,#3596,.T.);
#18998=EDGE_CURVE('',#13079,#14390,#3597,.T.);
#18999=EDGE_CURVE('',#13088,#14373,#3598,.T.);
#19000=EDGE_CURVE('',#13087,#14374,#3599,.T.);
#19001=EDGE_CURVE('',#13261,#14340,#3600,.T.);
#19002=EDGE_CURVE('',#13263,#14339,#3601,.T.);
#19003=EDGE_CURVE('',#13264,#14346,#3602,.T.);
#19004=EDGE_CURVE('',#13265,#14345,#3603,.T.);
#19005=EDGE_CURVE('',#13266,#14344,#3604,.T.);
#19006=EDGE_CURVE('',#13267,#14343,#3605,.T.);
#19007=EDGE_CURVE('',#13389,#14683,#3606,.T.);
#19008=EDGE_CURVE('',#13390,#14684,#3607,.T.);
#19009=EDGE_CURVE('',#13391,#14690,#3608,.T.);
#19010=EDGE_CURVE('',#13392,#14689,#3609,.T.);
#19011=EDGE_CURVE('',#13393,#14688,#3610,.T.);
#19012=EDGE_CURVE('',#13394,#14687,#3611,.T.);
#19013=EDGE_CURVE('',#13395,#14686,#3612,.T.);
#19014=EDGE_CURVE('',#13396,#14685,#3613,.T.);
#19015=EDGE_CURVE('',#13381,#14675,#3614,.T.);
#19016=EDGE_CURVE('',#13382,#14676,#3615,.T.);
#19017=EDGE_CURVE('',#13383,#14682,#3616,.T.);
#19018=EDGE_CURVE('',#13384,#14681,#3617,.T.);
#19019=EDGE_CURVE('',#13385,#14680,#3618,.T.);
#19020=EDGE_CURVE('',#13386,#14679,#3619,.T.);
#19021=EDGE_CURVE('',#13387,#14678,#3620,.T.);
#19022=EDGE_CURVE('',#13388,#14677,#3621,.T.);
#19023=EDGE_CURVE('',#13288,#14695,#3622,.T.);
#19024=EDGE_CURVE('',#14696,#13287,#3623,.T.);
#19025=EDGE_CURVE('',#13289,#14694,#3624,.T.);
#19026=EDGE_CURVE('',#13290,#14693,#3625,.T.);
#19027=EDGE_CURVE('',#13291,#14691,#3626,.T.);
#19028=EDGE_CURVE('',#13292,#14692,#3627,.T.);
#19029=EDGE_CURVE('',#13373,#14667,#3628,.T.);
#19030=EDGE_CURVE('',#13374,#14668,#3629,.T.);
#19031=EDGE_CURVE('',#13375,#14674,#3630,.T.);
#19032=EDGE_CURVE('',#13376,#14673,#3631,.T.);
#19033=EDGE_CURVE('',#13377,#14672,#3632,.T.);
#19034=EDGE_CURVE('',#13378,#14671,#3633,.T.);
#19035=EDGE_CURVE('',#13379,#14670,#3634,.T.);
#19036=EDGE_CURVE('',#13380,#14669,#3635,.T.);
#19037=EDGE_CURVE('',#13365,#14659,#3636,.T.);
#19038=EDGE_CURVE('',#13366,#14660,#3637,.T.);
#19039=EDGE_CURVE('',#13367,#14666,#3638,.T.);
#19040=EDGE_CURVE('',#13368,#14665,#3639,.T.);
#19041=EDGE_CURVE('',#13369,#14664,#3640,.T.);
#19042=EDGE_CURVE('',#13370,#14663,#3641,.T.);
#19043=EDGE_CURVE('',#13371,#14662,#3642,.T.);
#19044=EDGE_CURVE('',#13372,#14661,#3643,.T.);
#19045=EDGE_CURVE('',#13357,#14651,#3644,.T.);
#19046=EDGE_CURVE('',#13358,#14652,#3645,.T.);
#19047=EDGE_CURVE('',#13359,#14658,#3646,.T.);
#19048=EDGE_CURVE('',#13360,#14657,#3647,.T.);
#19049=EDGE_CURVE('',#13361,#14656,#3648,.T.);
#19050=EDGE_CURVE('',#13362,#14655,#3649,.T.);
#19051=EDGE_CURVE('',#13363,#14654,#3650,.T.);
#19052=EDGE_CURVE('',#13364,#14653,#3651,.T.);
#19053=EDGE_CURVE('',#13073,#14348,#3652,.T.);
#19054=EDGE_CURVE('',#13074,#14347,#3653,.T.);
#19055=EDGE_CURVE('',#13075,#14354,#3654,.T.);
#19056=EDGE_CURVE('',#13076,#14353,#3655,.T.);
#19057=EDGE_CURVE('',#13070,#14352,#3656,.T.);
#19058=EDGE_CURVE('',#13069,#14351,#3657,.T.);
#19059=EDGE_CURVE('',#13349,#14643,#3658,.T.);
#19060=EDGE_CURVE('',#13350,#14644,#3659,.T.);
#19061=EDGE_CURVE('',#13351,#14650,#3660,.T.);
#19062=EDGE_CURVE('',#13352,#14649,#3661,.T.);
#19063=EDGE_CURVE('',#13353,#14648,#3662,.T.);
#19064=EDGE_CURVE('',#13354,#14647,#3663,.T.);
#19065=EDGE_CURVE('',#13355,#14646,#3664,.T.);
#19066=EDGE_CURVE('',#13356,#14645,#3665,.T.);
#19067=EDGE_CURVE('',#13341,#14635,#3666,.T.);
#19068=EDGE_CURVE('',#13342,#14636,#3667,.T.);
#19069=EDGE_CURVE('',#13343,#14642,#3668,.T.);
#19070=EDGE_CURVE('',#13344,#14641,#3669,.T.);
#19071=EDGE_CURVE('',#13345,#14640,#3670,.T.);
#19072=EDGE_CURVE('',#13346,#14639,#3671,.T.);
#19073=EDGE_CURVE('',#13347,#14638,#3672,.T.);
#19074=EDGE_CURVE('',#13348,#14637,#3673,.T.);
#19075=EDGE_CURVE('',#13280,#14585,#3674,.T.);
#19076=EDGE_CURVE('',#14586,#13279,#3675,.T.);
#19077=EDGE_CURVE('',#13281,#14584,#3676,.T.);
#19078=EDGE_CURVE('',#13282,#14583,#3677,.T.);
#19079=EDGE_CURVE('',#13283,#14582,#3678,.T.);
#19080=EDGE_CURVE('',#13284,#14581,#3679,.T.);
#19081=EDGE_CURVE('',#13333,#14627,#3680,.T.);
#19082=EDGE_CURVE('',#13334,#14628,#3681,.T.);
#19083=EDGE_CURVE('',#13335,#14634,#3682,.T.);
#19084=EDGE_CURVE('',#13336,#14633,#3683,.T.);
#19085=EDGE_CURVE('',#13337,#14632,#3684,.T.);
#19086=EDGE_CURVE('',#13338,#14631,#3685,.T.);
#19087=EDGE_CURVE('',#13339,#14630,#3686,.T.);
#19088=EDGE_CURVE('',#13340,#14629,#3687,.T.);
#19089=EDGE_CURVE('',#13325,#14619,#3688,.T.);
#19090=EDGE_CURVE('',#13326,#14620,#3689,.T.);
#19091=EDGE_CURVE('',#13327,#14626,#3690,.T.);
#19092=EDGE_CURVE('',#13328,#14625,#3691,.T.);
#19093=EDGE_CURVE('',#13329,#14624,#3692,.T.);
#19094=EDGE_CURVE('',#13330,#14623,#3693,.T.);
#19095=EDGE_CURVE('',#13331,#14622,#3694,.T.);
#19096=EDGE_CURVE('',#13332,#14621,#3695,.T.);
#19097=EDGE_CURVE('',#13065,#14356,#3696,.T.);
#19098=EDGE_CURVE('',#13066,#14355,#3697,.T.);
#19099=EDGE_CURVE('',#13067,#14362,#3698,.T.);
#19100=EDGE_CURVE('',#13068,#14361,#3699,.T.);
#19101=EDGE_CURVE('',#13062,#14360,#3700,.T.);
#19102=EDGE_CURVE('',#13061,#14359,#3701,.T.);
#19103=EDGE_CURVE('',#13317,#14611,#3702,.T.);
#19104=EDGE_CURVE('',#13318,#14612,#3703,.T.);
#19105=EDGE_CURVE('',#13319,#14618,#3704,.T.);
#19106=EDGE_CURVE('',#13320,#14617,#3705,.T.);
#19107=EDGE_CURVE('',#13321,#14616,#3706,.T.);
#19108=EDGE_CURVE('',#13322,#14615,#3707,.T.);
#19109=EDGE_CURVE('',#13323,#14614,#3708,.T.);
#19110=EDGE_CURVE('',#13324,#14613,#3709,.T.);
#19111=EDGE_CURVE('',#13309,#14603,#3710,.T.);
#19112=EDGE_CURVE('',#13310,#14604,#3711,.T.);
#19113=EDGE_CURVE('',#13311,#14610,#3712,.T.);
#19114=EDGE_CURVE('',#13312,#14609,#3713,.T.);
#19115=EDGE_CURVE('',#13313,#14608,#3714,.T.);
#19116=EDGE_CURVE('',#13314,#14607,#3715,.T.);
#19117=EDGE_CURVE('',#13315,#14606,#3716,.T.);
#19118=EDGE_CURVE('',#13316,#14605,#3717,.T.);
#19119=EDGE_CURVE('',#14576,#15162,#211,.T.);
#19120=EDGE_CURVE('',#15162,#14578,#3718,.T.);
#19121=EDGE_CURVE('',#14577,#15162,#3719,.T.);
#19122=EDGE_CURVE('',#13301,#14595,#3720,.T.);
#19123=EDGE_CURVE('',#13302,#14596,#3721,.T.);
#19124=EDGE_CURVE('',#13303,#14602,#3722,.T.);
#19125=EDGE_CURVE('',#13304,#14601,#3723,.T.);
#19126=EDGE_CURVE('',#13305,#14600,#3724,.T.);
#19127=EDGE_CURVE('',#13306,#14599,#3725,.T.);
#19128=EDGE_CURVE('',#13307,#14598,#3726,.T.);
#19129=EDGE_CURVE('',#13308,#14597,#3727,.T.);
#19130=EDGE_CURVE('',#13293,#14587,#3728,.T.);
#19131=EDGE_CURVE('',#13294,#14588,#3729,.T.);
#19132=EDGE_CURVE('',#13295,#14594,#3730,.T.);
#19133=EDGE_CURVE('',#13296,#14593,#3731,.T.);
#19134=EDGE_CURVE('',#13297,#14592,#3732,.T.);
#19135=EDGE_CURVE('',#13298,#14591,#3733,.T.);
#19136=EDGE_CURVE('',#13299,#14590,#3734,.T.);
#19137=EDGE_CURVE('',#13300,#14589,#3735,.T.);
#19138=EDGE_CURVE('',#13272,#14574,#3736,.T.);
#19139=EDGE_CURVE('',#14575,#13271,#3737,.T.);
#19140=EDGE_CURVE('',#13273,#14573,#3738,.T.);
#19141=EDGE_CURVE('',#13274,#14572,#3739,.T.);
#19142=EDGE_CURVE('',#13275,#14571,#3740,.T.);
#19143=EDGE_CURVE('',#13276,#14570,#3741,.T.);
#19144=EDGE_CURVE('',#13057,#14364,#3742,.T.);
#19145=EDGE_CURVE('',#13058,#14363,#3743,.T.);
#19146=EDGE_CURVE('',#13059,#14370,#3744,.T.);
#19147=EDGE_CURVE('',#13060,#14369,#3745,.T.);
#19148=EDGE_CURVE('',#13054,#14368,#3746,.T.);
#19149=EDGE_CURVE('',#13053,#14367,#3747,.T.);
#19150=EDGE_CURVE('',#13051,#14423,#3748,.T.);
#19151=EDGE_CURVE('',#14424,#13050,#3749,.T.);
#19152=EDGE_CURVE('',#13052,#14422,#3750,.T.);
#19153=EDGE_CURVE('',#13044,#14421,#3751,.T.);
#19154=EDGE_CURVE('',#13043,#14420,#3752,.T.);
#19155=EDGE_CURVE('',#13048,#14426,#3753,.T.);
#19156=EDGE_CURVE('',#13049,#14425,#3754,.T.);
#19157=EDGE_CURVE('',#14569,#13269,#3755,.T.);
#19158=EDGE_CURVE('',#13270,#14568,#3756,.T.);
#19159=EDGE_CURVE('',#13278,#14579,#3757,.T.);
#19160=EDGE_CURVE('',#14580,#13277,#3758,.T.);
#19161=EDGE_CURVE('',#14698,#13285,#3759,.T.);
#19162=EDGE_CURVE('',#13286,#14697,#3760,.T.);
#19163=EDGE_CURVE('',#13449,#14708,#3761,.T.);
#19164=EDGE_CURVE('',#13450,#14707,#3762,.T.);
#19165=EDGE_CURVE('',#13445,#14711,#3763,.T.);
#19166=EDGE_CURVE('',#13446,#14712,#3764,.T.);
#19167=EDGE_CURVE('',#13451,#14714,#3765,.T.);
#19168=EDGE_CURVE('',#13452,#14713,#3766,.T.);
#19169=EDGE_CURVE('',#13437,#14748,#3767,.T.);
#19170=EDGE_CURVE('',#13438,#14749,#3768,.T.);
#19171=EDGE_CURVE('',#13444,#14750,#3769,.T.);
#19172=EDGE_CURVE('',#13443,#14751,#3770,.T.);
#19173=EDGE_CURVE('',#13433,#14740,#3771,.T.);
#19174=EDGE_CURVE('',#13434,#14739,#3772,.T.);
#19175=EDGE_CURVE('',#13429,#14743,#3773,.T.);
#19176=EDGE_CURVE('',#13430,#14744,#3774,.T.);
#19177=EDGE_CURVE('',#13435,#14746,#3775,.T.);
#19178=EDGE_CURVE('',#13436,#14745,#3776,.T.);
#19179=EDGE_CURVE('',#13425,#14732,#3777,.T.);
#19180=EDGE_CURVE('',#13426,#14731,#3778,.T.);
#19181=EDGE_CURVE('',#13421,#14735,#3779,.T.);
#19182=EDGE_CURVE('',#13422,#14736,#3780,.T.);
#19183=EDGE_CURVE('',#13427,#14738,#3781,.T.);
#19184=EDGE_CURVE('',#13428,#14737,#3782,.T.);
#19185=EDGE_CURVE('',#13417,#14724,#3783,.T.);
#19186=EDGE_CURVE('',#13418,#14723,#3784,.T.);
#19187=EDGE_CURVE('',#13413,#14727,#3785,.T.);
#19188=EDGE_CURVE('',#13414,#14728,#3786,.T.);
#19189=EDGE_CURVE('',#13419,#14730,#3787,.T.);
#19190=EDGE_CURVE('',#13420,#14729,#3788,.T.);
#19191=EDGE_CURVE('',#13401,#14716,#3789,.T.);
#19192=EDGE_CURVE('',#13402,#14715,#3790,.T.);
#19193=EDGE_CURVE('',#13397,#14719,#3791,.T.);
#19194=EDGE_CURVE('',#13398,#14720,#3792,.T.);
#19195=EDGE_CURVE('',#13403,#14722,#3793,.T.);
#19196=EDGE_CURVE('',#13404,#14721,#3794,.T.);
#19197=EDGE_CURVE('',#13409,#14700,#3795,.T.);
#19198=EDGE_CURVE('',#13410,#14699,#3796,.T.);
#19199=EDGE_CURVE('',#13405,#14703,#3797,.T.);
#19200=EDGE_CURVE('',#13406,#14704,#3798,.T.);
#19201=EDGE_CURVE('',#13411,#14706,#3799,.T.);
#19202=EDGE_CURVE('',#13412,#14705,#3800,.T.);
#19203=EDGE_CURVE('',#13262,#14341,#3801,.T.);
#19204=EDGE_CURVE('',#13268,#14342,#3802,.T.);
#19205=EDGE_CURVE('',#13574,#14871,#3803,.T.);
#19206=EDGE_CURVE('',#13573,#14870,#3804,.T.);
#19207=EDGE_CURVE('',#13580,#14872,#3805,.T.);
#19208=EDGE_CURVE('',#13579,#14873,#3806,.T.);
#19209=EDGE_CURVE('',#13578,#14874,#3807,.T.);
#19210=EDGE_CURVE('',#13577,#14875,#3808,.T.);
#19211=EDGE_CURVE('',#13576,#14876,#3809,.T.);
#19212=EDGE_CURVE('',#13575,#14877,#3810,.T.);
#19213=EDGE_CURVE('',#13566,#14863,#3811,.T.);
#19214=EDGE_CURVE('',#13565,#14862,#3812,.T.);
#19215=EDGE_CURVE('',#13572,#14864,#3813,.T.);
#19216=EDGE_CURVE('',#13571,#14865,#3814,.T.);
#19217=EDGE_CURVE('',#13570,#14866,#3815,.T.);
#19218=EDGE_CURVE('',#13569,#14867,#3816,.T.);
#19219=EDGE_CURVE('',#13568,#14868,#3817,.T.);
#19220=EDGE_CURVE('',#13567,#14869,#3818,.T.);
#19221=EDGE_CURVE('',#14882,#13476,#3819,.T.);
#19222=EDGE_CURVE('',#13475,#14883,#3820,.T.);
#19223=EDGE_CURVE('',#13474,#14884,#3821,.T.);
#19224=EDGE_CURVE('',#13473,#14885,#3822,.T.);
#19225=EDGE_CURVE('',#13472,#14878,#3823,.T.);
#19226=EDGE_CURVE('',#13471,#14879,#3824,.T.);
#19227=EDGE_CURVE('',#13558,#14855,#3825,.T.);
#19228=EDGE_CURVE('',#13557,#14854,#3826,.T.);
#19229=EDGE_CURVE('',#13564,#14856,#3827,.T.);
#19230=EDGE_CURVE('',#13563,#14857,#3828,.T.);
#19231=EDGE_CURVE('',#13562,#14858,#3829,.T.);
#19232=EDGE_CURVE('',#13561,#14859,#3830,.T.);
#19233=EDGE_CURVE('',#13560,#14860,#3831,.T.);
#19234=EDGE_CURVE('',#13559,#14861,#3832,.T.);
#19235=EDGE_CURVE('',#13550,#14847,#3833,.T.);
#19236=EDGE_CURVE('',#13549,#14846,#3834,.T.);
#19237=EDGE_CURVE('',#13556,#14848,#3835,.T.);
#19238=EDGE_CURVE('',#13555,#14849,#3836,.T.);
#19239=EDGE_CURVE('',#13554,#14850,#3837,.T.);
#19240=EDGE_CURVE('',#13553,#14851,#3838,.T.);
#19241=EDGE_CURVE('',#13552,#14852,#3839,.T.);
#19242=EDGE_CURVE('',#13551,#14853,#3840,.T.);
#19243=EDGE_CURVE('',#13542,#14839,#3841,.T.);
#19244=EDGE_CURVE('',#13541,#14838,#3842,.T.);
#19245=EDGE_CURVE('',#13548,#14840,#3843,.T.);
#19246=EDGE_CURVE('',#13547,#14841,#3844,.T.);
#19247=EDGE_CURVE('',#13546,#14842,#3845,.T.);
#19248=EDGE_CURVE('',#13545,#14843,#3846,.T.);
#19249=EDGE_CURVE('',#13544,#14844,#3847,.T.);
#19250=EDGE_CURVE('',#13543,#14845,#3848,.T.);
#19251=EDGE_CURVE('',#13072,#14349,#3849,.T.);
#19252=EDGE_CURVE('',#13071,#14350,#3850,.T.);
#19253=EDGE_CURVE('',#13534,#14831,#3851,.T.);
#19254=EDGE_CURVE('',#13533,#14830,#3852,.T.);
#19255=EDGE_CURVE('',#13540,#14832,#3853,.T.);
#19256=EDGE_CURVE('',#13539,#14833,#3854,.T.);
#19257=EDGE_CURVE('',#13538,#14834,#3855,.T.);
#19258=EDGE_CURVE('',#13537,#14835,#3856,.T.);
#19259=EDGE_CURVE('',#13536,#14836,#3857,.T.);
#19260=EDGE_CURVE('',#13535,#14837,#3858,.T.);
#19261=EDGE_CURVE('',#13526,#14823,#3859,.T.);
#19262=EDGE_CURVE('',#13525,#14822,#3860,.T.);
#19263=EDGE_CURVE('',#13532,#14824,#3861,.T.);
#19264=EDGE_CURVE('',#13531,#14825,#3862,.T.);
#19265=EDGE_CURVE('',#13530,#14826,#3863,.T.);
#19266=EDGE_CURVE('',#13529,#14827,#3864,.T.);
#19267=EDGE_CURVE('',#13528,#14828,#3865,.T.);
#19268=EDGE_CURVE('',#13527,#14829,#3866,.T.);
#19269=EDGE_CURVE('',#14768,#13468,#3867,.T.);
#19270=EDGE_CURVE('',#13467,#14769,#3868,.T.);
#19271=EDGE_CURVE('',#13466,#14770,#3869,.T.);
#19272=EDGE_CURVE('',#13465,#14771,#3870,.T.);
#19273=EDGE_CURVE('',#13464,#14772,#3871,.T.);
#19274=EDGE_CURVE('',#13463,#14773,#3872,.T.);
#19275=EDGE_CURVE('',#13518,#14815,#3873,.T.);
#19276=EDGE_CURVE('',#13517,#14814,#3874,.T.);
#19277=EDGE_CURVE('',#13524,#14816,#3875,.T.);
#19278=EDGE_CURVE('',#13523,#14817,#3876,.T.);
#19279=EDGE_CURVE('',#13522,#14818,#3877,.T.);
#19280=EDGE_CURVE('',#13521,#14819,#3878,.T.);
#19281=EDGE_CURVE('',#13520,#14820,#3879,.T.);
#19282=EDGE_CURVE('',#13519,#14821,#3880,.T.);
#19283=EDGE_CURVE('',#13510,#14807,#3881,.T.);
#19284=EDGE_CURVE('',#13509,#14806,#3882,.T.);
#19285=EDGE_CURVE('',#13516,#14808,#3883,.T.);
#19286=EDGE_CURVE('',#13515,#14809,#3884,.T.);
#19287=EDGE_CURVE('',#13514,#14810,#3885,.T.);
#19288=EDGE_CURVE('',#13513,#14811,#3886,.T.);
#19289=EDGE_CURVE('',#13512,#14812,#3887,.T.);
#19290=EDGE_CURVE('',#13511,#14813,#3888,.T.);
#19291=EDGE_CURVE('',#13064,#14357,#3889,.T.);
#19292=EDGE_CURVE('',#13063,#14358,#3890,.T.);
#19293=EDGE_CURVE('',#13502,#14799,#3891,.T.);
#19294=EDGE_CURVE('',#13501,#14798,#3892,.T.);
#19295=EDGE_CURVE('',#13508,#14800,#3893,.T.);
#19296=EDGE_CURVE('',#13507,#14801,#3894,.T.);
#19297=EDGE_CURVE('',#13506,#14802,#3895,.T.);
#19298=EDGE_CURVE('',#13505,#14803,#3896,.T.);
#19299=EDGE_CURVE('',#13504,#14804,#3897,.T.);
#19300=EDGE_CURVE('',#13503,#14805,#3898,.T.);
#19301=EDGE_CURVE('',#13494,#14791,#3899,.T.);
#19302=EDGE_CURVE('',#13493,#14790,#3900,.T.);
#19303=EDGE_CURVE('',#13500,#14792,#3901,.T.);
#19304=EDGE_CURVE('',#13499,#14793,#3902,.T.);
#19305=EDGE_CURVE('',#13498,#14794,#3903,.T.);
#19306=EDGE_CURVE('',#13497,#14795,#3904,.T.);
#19307=EDGE_CURVE('',#13496,#14796,#3905,.T.);
#19308=EDGE_CURVE('',#13495,#14797,#3906,.T.);
#19309=EDGE_CURVE('',#14763,#15163,#212,.T.);
#19310=EDGE_CURVE('',#15163,#14765,#3907,.T.);
#19311=EDGE_CURVE('',#14764,#15163,#3908,.T.);
#19312=EDGE_CURVE('',#13486,#14783,#3909,.T.);
#19313=EDGE_CURVE('',#13485,#14782,#3910,.T.);
#19314=EDGE_CURVE('',#13492,#14784,#3911,.T.);
#19315=EDGE_CURVE('',#13491,#14785,#3912,.T.);
#19316=EDGE_CURVE('',#13490,#14786,#3913,.T.);
#19317=EDGE_CURVE('',#13489,#14787,#3914,.T.);
#19318=EDGE_CURVE('',#13488,#14788,#3915,.T.);
#19319=EDGE_CURVE('',#13487,#14789,#3916,.T.);
#19320=EDGE_CURVE('',#13478,#14775,#3917,.T.);
#19321=EDGE_CURVE('',#13477,#14774,#3918,.T.);
#19322=EDGE_CURVE('',#13484,#14776,#3919,.T.);
#19323=EDGE_CURVE('',#13483,#14777,#3920,.T.);
#19324=EDGE_CURVE('',#13482,#14778,#3921,.T.);
#19325=EDGE_CURVE('',#13481,#14779,#3922,.T.);
#19326=EDGE_CURVE('',#13480,#14780,#3923,.T.);
#19327=EDGE_CURVE('',#13479,#14781,#3924,.T.);
#19328=EDGE_CURVE('',#14757,#13460,#3925,.T.);
#19329=EDGE_CURVE('',#13459,#14758,#3926,.T.);
#19330=EDGE_CURVE('',#13458,#14759,#3927,.T.);
#19331=EDGE_CURVE('',#13457,#14760,#3928,.T.);
#19332=EDGE_CURVE('',#13456,#14761,#3929,.T.);
#19333=EDGE_CURVE('',#13455,#14762,#3930,.T.);
#19334=EDGE_CURVE('',#13056,#14365,#3931,.T.);
#19335=EDGE_CURVE('',#13055,#14366,#3932,.T.);
#19336=EDGE_CURVE('',#14427,#13047,#3933,.T.);
#19337=EDGE_CURVE('',#13046,#14428,#3934,.T.);
#19338=EDGE_CURVE('',#13045,#14419,#3935,.T.);
#19339=EDGE_CURVE('',#13454,#14755,#3936,.T.);
#19340=EDGE_CURVE('',#14756,#13453,#3937,.T.);
#19341=EDGE_CURVE('',#14767,#13461,#3938,.T.);
#19342=EDGE_CURVE('',#13462,#14766,#3939,.T.);
#19343=EDGE_CURVE('',#13470,#14881,#3940,.T.);
#19344=EDGE_CURVE('',#14880,#13469,#3941,.T.);
#19345=EDGE_CURVE('',#14752,#13442,#3942,.T.);
#19346=EDGE_CURVE('',#14753,#13441,#3943,.T.);
#19347=EDGE_CURVE('',#13448,#14709,#3944,.T.);
#19348=EDGE_CURVE('',#13447,#14710,#3945,.T.);
#19349=EDGE_CURVE('',#13439,#14747,#3946,.T.);
#19350=EDGE_CURVE('',#13440,#14754,#213,.T.);
#19351=EDGE_CURVE('',#13432,#14741,#3947,.T.);
#19352=EDGE_CURVE('',#13431,#14742,#3948,.T.);
#19353=EDGE_CURVE('',#13424,#14733,#3949,.T.);
#19354=EDGE_CURVE('',#13423,#14734,#3950,.T.);
#19355=EDGE_CURVE('',#13416,#14725,#3951,.T.);
#19356=EDGE_CURVE('',#13415,#14726,#3952,.T.);
#19357=EDGE_CURVE('',#13400,#14717,#3953,.T.);
#19358=EDGE_CURVE('',#13399,#14718,#3954,.T.);
#19359=EDGE_CURVE('',#13408,#14701,#3955,.T.);
#19360=EDGE_CURVE('',#13407,#14702,#3956,.T.);
#19361=EDGE_CURVE('',#12344,#15102,#3957,.T.);
#19362=EDGE_CURVE('',#12337,#15108,#3958,.T.);
#19363=EDGE_CURVE('',#13701,#15001,#3959,.T.);
#19364=EDGE_CURVE('',#13702,#15002,#3960,.T.);
#19365=EDGE_CURVE('',#13703,#15008,#3961,.T.);
#19366=EDGE_CURVE('',#13704,#15007,#3962,.T.);
#19367=EDGE_CURVE('',#13705,#15006,#3963,.T.);
#19368=EDGE_CURVE('',#13706,#15005,#3964,.T.);
#19369=EDGE_CURVE('',#13707,#15004,#3965,.T.);
#19370=EDGE_CURVE('',#13708,#15003,#3966,.T.);
#19371=EDGE_CURVE('',#13693,#14993,#3967,.T.);
#19372=EDGE_CURVE('',#13694,#14994,#3968,.T.);
#19373=EDGE_CURVE('',#13695,#15000,#3969,.T.);
#19374=EDGE_CURVE('',#13696,#14999,#3970,.T.);
#19375=EDGE_CURVE('',#13697,#14998,#3971,.T.);
#19376=EDGE_CURVE('',#13698,#14997,#3972,.T.);
#19377=EDGE_CURVE('',#13699,#14996,#3973,.T.);
#19378=EDGE_CURVE('',#13700,#14995,#3974,.T.);
#19379=EDGE_CURVE('',#13600,#15013,#3975,.T.);
#19380=EDGE_CURVE('',#15014,#13599,#3976,.T.);
#19381=EDGE_CURVE('',#13601,#15012,#3977,.T.);
#19382=EDGE_CURVE('',#13602,#15011,#3978,.T.);
#19383=EDGE_CURVE('',#13603,#15009,#3979,.T.);
#19384=EDGE_CURVE('',#13604,#15010,#3980,.T.);
#19385=EDGE_CURVE('',#13685,#14985,#3981,.T.);
#19386=EDGE_CURVE('',#13686,#14986,#3982,.T.);
#19387=EDGE_CURVE('',#13687,#14992,#3983,.T.);
#19388=EDGE_CURVE('',#13688,#14991,#3984,.T.);
#19389=EDGE_CURVE('',#13689,#14990,#3985,.T.);
#19390=EDGE_CURVE('',#13690,#14989,#3986,.T.);
#19391=EDGE_CURVE('',#13691,#14988,#3987,.T.);
#19392=EDGE_CURVE('',#13692,#14987,#3988,.T.);
#19393=EDGE_CURVE('',#13677,#14977,#3989,.T.);
#19394=EDGE_CURVE('',#13678,#14978,#3990,.T.);
#19395=EDGE_CURVE('',#13679,#14984,#3991,.T.);
#19396=EDGE_CURVE('',#13680,#14983,#3992,.T.);
#19397=EDGE_CURVE('',#13681,#14982,#3993,.T.);
#19398=EDGE_CURVE('',#13682,#14981,#3994,.T.);
#19399=EDGE_CURVE('',#13683,#14980,#3995,.T.);
#19400=EDGE_CURVE('',#13684,#14979,#3996,.T.);
#19401=EDGE_CURVE('',#13669,#14969,#3997,.T.);
#19402=EDGE_CURVE('',#13670,#14970,#3998,.T.);
#19403=EDGE_CURVE('',#13671,#14976,#3999,.T.);
#19404=EDGE_CURVE('',#13672,#14975,#4000,.T.);
#19405=EDGE_CURVE('',#13673,#14974,#4001,.T.);
#19406=EDGE_CURVE('',#13674,#14973,#4002,.T.);
#19407=EDGE_CURVE('',#13675,#14972,#4003,.T.);
#19408=EDGE_CURVE('',#13676,#14971,#4004,.T.);
#19409=EDGE_CURVE('',#12352,#15094,#4005,.T.);
#19410=EDGE_CURVE('',#12345,#15100,#4006,.T.);
#19411=EDGE_CURVE('',#13661,#14961,#4007,.T.);
#19412=EDGE_CURVE('',#13662,#14962,#4008,.T.);
#19413=EDGE_CURVE('',#13663,#14968,#4009,.T.);
#19414=EDGE_CURVE('',#13664,#14967,#4010,.T.);
#19415=EDGE_CURVE('',#13665,#14966,#4011,.T.);
#19416=EDGE_CURVE('',#13666,#14965,#4012,.T.);
#19417=EDGE_CURVE('',#13667,#14964,#4013,.T.);
#19418=EDGE_CURVE('',#13668,#14963,#4014,.T.);
#19419=EDGE_CURVE('',#13653,#14953,#4015,.T.);
#19420=EDGE_CURVE('',#13654,#14954,#4016,.T.);
#19421=EDGE_CURVE('',#13655,#14960,#4017,.T.);
#19422=EDGE_CURVE('',#13656,#14959,#4018,.T.);
#19423=EDGE_CURVE('',#13657,#14958,#4019,.T.);
#19424=EDGE_CURVE('',#13658,#14957,#4020,.T.);
#19425=EDGE_CURVE('',#13659,#14956,#4021,.T.);
#19426=EDGE_CURVE('',#13660,#14955,#4022,.T.);
#19427=EDGE_CURVE('',#13592,#14903,#4023,.T.);
#19428=EDGE_CURVE('',#14904,#13591,#4024,.T.);
#19429=EDGE_CURVE('',#13593,#14902,#4025,.T.);
#19430=EDGE_CURVE('',#13594,#14901,#4026,.T.);
#19431=EDGE_CURVE('',#13595,#14900,#4027,.T.);
#19432=EDGE_CURVE('',#13596,#14899,#4028,.T.);
#19433=EDGE_CURVE('',#13645,#14945,#4029,.T.);
#19434=EDGE_CURVE('',#13646,#14946,#4030,.T.);
#19435=EDGE_CURVE('',#13647,#14952,#4031,.T.);
#19436=EDGE_CURVE('',#13648,#14951,#4032,.T.);
#19437=EDGE_CURVE('',#13649,#14950,#4033,.T.);
#19438=EDGE_CURVE('',#13650,#14949,#4034,.T.);
#19439=EDGE_CURVE('',#13651,#14948,#4035,.T.);
#19440=EDGE_CURVE('',#13652,#14947,#4036,.T.);
#19441=EDGE_CURVE('',#13637,#14937,#4037,.T.);
#19442=EDGE_CURVE('',#13638,#14938,#4038,.T.);
#19443=EDGE_CURVE('',#13639,#14944,#4039,.T.);
#19444=EDGE_CURVE('',#13640,#14943,#4040,.T.);
#19445=EDGE_CURVE('',#13641,#14942,#4041,.T.);
#19446=EDGE_CURVE('',#13642,#14941,#4042,.T.);
#19447=EDGE_CURVE('',#13643,#14940,#4043,.T.);
#19448=EDGE_CURVE('',#13644,#14939,#4044,.T.);
#19449=EDGE_CURVE('',#12360,#15086,#4045,.T.);
#19450=EDGE_CURVE('',#12353,#15092,#4046,.T.);
#19451=EDGE_CURVE('',#13629,#14929,#4047,.T.);
#19452=EDGE_CURVE('',#13630,#14930,#4048,.T.);
#19453=EDGE_CURVE('',#13631,#14936,#4049,.T.);
#19454=EDGE_CURVE('',#13632,#14935,#4050,.T.);
#19455=EDGE_CURVE('',#13633,#14934,#4051,.T.);
#19456=EDGE_CURVE('',#13634,#14933,#4052,.T.);
#19457=EDGE_CURVE('',#13635,#14932,#4053,.T.);
#19458=EDGE_CURVE('',#13636,#14931,#4054,.T.);
#19459=EDGE_CURVE('',#13621,#14921,#4055,.T.);
#19460=EDGE_CURVE('',#13622,#14922,#4056,.T.);
#19461=EDGE_CURVE('',#13623,#14928,#4057,.T.);
#19462=EDGE_CURVE('',#13624,#14927,#4058,.T.);
#19463=EDGE_CURVE('',#13625,#14926,#4059,.T.);
#19464=EDGE_CURVE('',#13626,#14925,#4060,.T.);
#19465=EDGE_CURVE('',#13627,#14924,#4061,.T.);
#19466=EDGE_CURVE('',#13628,#14923,#4062,.T.);
#19467=EDGE_CURVE('',#14894,#15164,#214,.T.);
#19468=EDGE_CURVE('',#15164,#14896,#4063,.T.);
#19469=EDGE_CURVE('',#14895,#15164,#4064,.T.);
#19470=EDGE_CURVE('',#13613,#14913,#4065,.T.);
#19471=EDGE_CURVE('',#13614,#14914,#4066,.T.);
#19472=EDGE_CURVE('',#13615,#14920,#4067,.T.);
#19473=EDGE_CURVE('',#13616,#14919,#4068,.T.);
#19474=EDGE_CURVE('',#13617,#14918,#4069,.T.);
#19475=EDGE_CURVE('',#13618,#14917,#4070,.T.);
#19476=EDGE_CURVE('',#13619,#14916,#4071,.T.);
#19477=EDGE_CURVE('',#13620,#14915,#4072,.T.);
#19478=EDGE_CURVE('',#13605,#14905,#4073,.T.);
#19479=EDGE_CURVE('',#13606,#14906,#4074,.T.);
#19480=EDGE_CURVE('',#13607,#14912,#4075,.T.);
#19481=EDGE_CURVE('',#13608,#14911,#4076,.T.);
#19482=EDGE_CURVE('',#13609,#14910,#4077,.T.);
#19483=EDGE_CURVE('',#13610,#14909,#4078,.T.);
#19484=EDGE_CURVE('',#13611,#14908,#4079,.T.);
#19485=EDGE_CURVE('',#13612,#14907,#4080,.T.);
#19486=EDGE_CURVE('',#13584,#14892,#4081,.T.);
#19487=EDGE_CURVE('',#14893,#13583,#4082,.T.);
#19488=EDGE_CURVE('',#13585,#14891,#4083,.T.);
#19489=EDGE_CURVE('',#13586,#14890,#4084,.T.);
#19490=EDGE_CURVE('',#13587,#14889,#4085,.T.);
#19491=EDGE_CURVE('',#13588,#14888,#4086,.T.);
#19492=EDGE_CURVE('',#12368,#15078,#4087,.T.);
#19493=EDGE_CURVE('',#12361,#15084,#4088,.T.);
#19494=EDGE_CURVE('',#12288,#15076,#4089,.T.);
#19495=EDGE_CURVE('',#15068,#12287,#4090,.T.);
#19496=EDGE_CURVE('',#12289,#15075,#4091,.T.);
#19497=EDGE_CURVE('',#14887,#13581,#4092,.T.);
#19498=EDGE_CURVE('',#13582,#14886,#4093,.T.);
#19499=EDGE_CURVE('',#13590,#14897,#4094,.T.);
#19500=EDGE_CURVE('',#14898,#13589,#4095,.T.);
#19501=EDGE_CURVE('',#15016,#13597,#4096,.T.);
#19502=EDGE_CURVE('',#13598,#15015,#4097,.T.);
#19503=ORIENTED_EDGE('',*,*,#15165,.F.);
#19504=ORIENTED_EDGE('',*,*,#15166,.T.);
#19505=ORIENTED_EDGE('',*,*,#15167,.F.);
#19506=ORIENTED_EDGE('',*,*,#15166,.F.);
#19507=ORIENTED_EDGE('',*,*,#15168,.F.);
#19508=ORIENTED_EDGE('',*,*,#15169,.T.);
#19509=ORIENTED_EDGE('',*,*,#15170,.F.);
#19510=ORIENTED_EDGE('',*,*,#15169,.F.);
#19511=ORIENTED_EDGE('',*,*,#15168,.T.);
#19512=ORIENTED_EDGE('',*,*,#15171,.T.);
#19513=ORIENTED_EDGE('',*,*,#15172,.F.);
#19514=ORIENTED_EDGE('',*,*,#15171,.F.);
#19515=ORIENTED_EDGE('',*,*,#15173,.T.);
#19516=ORIENTED_EDGE('',*,*,#15174,.T.);
#19517=ORIENTED_EDGE('',*,*,#15167,.T.);
#19518=ORIENTED_EDGE('',*,*,#15174,.F.);
#19519=ORIENTED_EDGE('',*,*,#15175,.F.);
#19520=ORIENTED_EDGE('',*,*,#15176,.T.);
#19521=ORIENTED_EDGE('',*,*,#15177,.T.);
#19522=ORIENTED_EDGE('',*,*,#15176,.F.);
#19523=ORIENTED_EDGE('',*,*,#15178,.T.);
#19524=ORIENTED_EDGE('',*,*,#15179,.T.);
#19525=ORIENTED_EDGE('',*,*,#15180,.F.);
#19526=ORIENTED_EDGE('',*,*,#15179,.F.);
#19527=ORIENTED_EDGE('',*,*,#15181,.T.);
#19528=ORIENTED_EDGE('',*,*,#15182,.T.);
#19529=ORIENTED_EDGE('',*,*,#15178,.F.);
#19530=ORIENTED_EDGE('',*,*,#15182,.F.);
#19531=ORIENTED_EDGE('',*,*,#15172,.T.);
#19532=ORIENTED_EDGE('',*,*,#15183,.F.);
#19533=ORIENTED_EDGE('',*,*,#15184,.F.);
#19534=ORIENTED_EDGE('',*,*,#15185,.T.);
#19535=ORIENTED_EDGE('',*,*,#15186,.F.);
#19536=ORIENTED_EDGE('',*,*,#15187,.T.);
#19537=ORIENTED_EDGE('',*,*,#15188,.T.);
#19538=ORIENTED_EDGE('',*,*,#15189,.F.);
#19539=ORIENTED_EDGE('',*,*,#15190,.T.);
#19540=ORIENTED_EDGE('',*,*,#15191,.F.);
#19541=ORIENTED_EDGE('',*,*,#15192,.T.);
#19542=ORIENTED_EDGE('',*,*,#15193,.F.);
#19543=ORIENTED_EDGE('',*,*,#15194,.F.);
#19544=ORIENTED_EDGE('',*,*,#15195,.T.);
#19545=ORIENTED_EDGE('',*,*,#15196,.F.);
#19546=ORIENTED_EDGE('',*,*,#15197,.T.);
#19547=ORIENTED_EDGE('',*,*,#15198,.T.);
#19548=ORIENTED_EDGE('',*,*,#15199,.F.);
#19549=ORIENTED_EDGE('',*,*,#15200,.T.);
#19550=ORIENTED_EDGE('',*,*,#15201,.F.);
#19551=ORIENTED_EDGE('',*,*,#15202,.T.);
#19552=ORIENTED_EDGE('',*,*,#15203,.F.);
#19553=ORIENTED_EDGE('',*,*,#15204,.F.);
#19554=ORIENTED_EDGE('',*,*,#15205,.T.);
#19555=ORIENTED_EDGE('',*,*,#15206,.F.);
#19556=ORIENTED_EDGE('',*,*,#15207,.F.);
#19557=ORIENTED_EDGE('',*,*,#15208,.T.);
#19558=ORIENTED_EDGE('',*,*,#15209,.F.);
#19559=ORIENTED_EDGE('',*,*,#15210,.T.);
#19560=ORIENTED_EDGE('',*,*,#15211,.F.);
#19561=ORIENTED_EDGE('',*,*,#15212,.F.);
#19562=ORIENTED_EDGE('',*,*,#15213,.T.);
#19563=ORIENTED_EDGE('',*,*,#15214,.F.);
#19564=ORIENTED_EDGE('',*,*,#15215,.F.);
#19565=ORIENTED_EDGE('',*,*,#15216,.T.);
#19566=ORIENTED_EDGE('',*,*,#15217,.F.);
#19567=ORIENTED_EDGE('',*,*,#15218,.T.);
#19568=ORIENTED_EDGE('',*,*,#15219,.F.);
#19569=ORIENTED_EDGE('',*,*,#15220,.F.);
#19570=ORIENTED_EDGE('',*,*,#15221,.T.);
#19571=ORIENTED_EDGE('',*,*,#15222,.F.);
#19572=ORIENTED_EDGE('',*,*,#15223,.F.);
#19573=ORIENTED_EDGE('',*,*,#15224,.T.);
#19574=ORIENTED_EDGE('',*,*,#15225,.F.);
#19575=ORIENTED_EDGE('',*,*,#15226,.T.);
#19576=ORIENTED_EDGE('',*,*,#15227,.F.);
#19577=ORIENTED_EDGE('',*,*,#15228,.F.);
#19578=ORIENTED_EDGE('',*,*,#15229,.T.);
#19579=ORIENTED_EDGE('',*,*,#15230,.F.);
#19580=ORIENTED_EDGE('',*,*,#15231,.F.);
#19581=ORIENTED_EDGE('',*,*,#15232,.T.);
#19582=ORIENTED_EDGE('',*,*,#15233,.F.);
#19583=ORIENTED_EDGE('',*,*,#15234,.T.);
#19584=ORIENTED_EDGE('',*,*,#15235,.T.);
#19585=ORIENTED_EDGE('',*,*,#15236,.T.);
#19586=ORIENTED_EDGE('',*,*,#15237,.F.);
#19587=ORIENTED_EDGE('',*,*,#15238,.T.);
#19588=ORIENTED_EDGE('',*,*,#15239,.F.);
#19589=ORIENTED_EDGE('',*,*,#15240,.T.);
#19590=ORIENTED_EDGE('',*,*,#15241,.T.);
#19591=ORIENTED_EDGE('',*,*,#15242,.F.);
#19592=ORIENTED_EDGE('',*,*,#15243,.T.);
#19593=ORIENTED_EDGE('',*,*,#15244,.T.);
#19594=ORIENTED_EDGE('',*,*,#15245,.F.);
#19595=ORIENTED_EDGE('',*,*,#15246,.T.);
#19596=ORIENTED_EDGE('',*,*,#15247,.F.);
#19597=ORIENTED_EDGE('',*,*,#15248,.T.);
#19598=ORIENTED_EDGE('',*,*,#15249,.T.);
#19599=ORIENTED_EDGE('',*,*,#15250,.F.);
#19600=ORIENTED_EDGE('',*,*,#15251,.T.);
#19601=ORIENTED_EDGE('',*,*,#15252,.T.);
#19602=ORIENTED_EDGE('',*,*,#15253,.F.);
#19603=ORIENTED_EDGE('',*,*,#15254,.T.);
#19604=ORIENTED_EDGE('',*,*,#15255,.F.);
#19605=ORIENTED_EDGE('',*,*,#15256,.T.);
#19606=ORIENTED_EDGE('',*,*,#15257,.T.);
#19607=ORIENTED_EDGE('',*,*,#15258,.F.);
#19608=ORIENTED_EDGE('',*,*,#15259,.T.);
#19609=ORIENTED_EDGE('',*,*,#15260,.T.);
#19610=ORIENTED_EDGE('',*,*,#15261,.F.);
#19611=ORIENTED_EDGE('',*,*,#15262,.T.);
#19612=ORIENTED_EDGE('',*,*,#15263,.F.);
#19613=ORIENTED_EDGE('',*,*,#15264,.T.);
#19614=ORIENTED_EDGE('',*,*,#15265,.T.);
#19615=ORIENTED_EDGE('',*,*,#15266,.F.);
#19616=ORIENTED_EDGE('',*,*,#15267,.F.);
#19617=ORIENTED_EDGE('',*,*,#15268,.F.);
#19618=ORIENTED_EDGE('',*,*,#15269,.T.);
#19619=ORIENTED_EDGE('',*,*,#15270,.F.);
#19620=ORIENTED_EDGE('',*,*,#15271,.F.);
#19621=ORIENTED_EDGE('',*,*,#15272,.T.);
#19622=ORIENTED_EDGE('',*,*,#15273,.F.);
#19623=ORIENTED_EDGE('',*,*,#15274,.T.);
#19624=ORIENTED_EDGE('',*,*,#15275,.F.);
#19625=ORIENTED_EDGE('',*,*,#15276,.F.);
#19626=ORIENTED_EDGE('',*,*,#15277,.T.);
#19627=ORIENTED_EDGE('',*,*,#15278,.F.);
#19628=ORIENTED_EDGE('',*,*,#15279,.F.);
#19629=ORIENTED_EDGE('',*,*,#15280,.T.);
#19630=ORIENTED_EDGE('',*,*,#15281,.F.);
#19631=ORIENTED_EDGE('',*,*,#15282,.T.);
#19632=ORIENTED_EDGE('',*,*,#15283,.F.);
#19633=ORIENTED_EDGE('',*,*,#15284,.F.);
#19634=ORIENTED_EDGE('',*,*,#15285,.T.);
#19635=ORIENTED_EDGE('',*,*,#15286,.F.);
#19636=ORIENTED_EDGE('',*,*,#15287,.F.);
#19637=ORIENTED_EDGE('',*,*,#15288,.T.);
#19638=ORIENTED_EDGE('',*,*,#15289,.F.);
#19639=ORIENTED_EDGE('',*,*,#15290,.T.);
#19640=ORIENTED_EDGE('',*,*,#15291,.F.);
#19641=ORIENTED_EDGE('',*,*,#15292,.F.);
#19642=ORIENTED_EDGE('',*,*,#15293,.T.);
#19643=ORIENTED_EDGE('',*,*,#15294,.F.);
#19644=ORIENTED_EDGE('',*,*,#15295,.F.);
#19645=ORIENTED_EDGE('',*,*,#15296,.T.);
#19646=ORIENTED_EDGE('',*,*,#15297,.F.);
#19647=ORIENTED_EDGE('',*,*,#15298,.T.);
#19648=ORIENTED_EDGE('',*,*,#15299,.F.);
#19649=ORIENTED_EDGE('',*,*,#15300,.F.);
#19650=ORIENTED_EDGE('',*,*,#15301,.T.);
#19651=ORIENTED_EDGE('',*,*,#15302,.F.);
#19652=ORIENTED_EDGE('',*,*,#15303,.F.);
#19653=ORIENTED_EDGE('',*,*,#15304,.T.);
#19654=ORIENTED_EDGE('',*,*,#15305,.F.);
#19655=ORIENTED_EDGE('',*,*,#15306,.T.);
#19656=ORIENTED_EDGE('',*,*,#15307,.F.);
#19657=ORIENTED_EDGE('',*,*,#15308,.F.);
#19658=ORIENTED_EDGE('',*,*,#15309,.T.);
#19659=ORIENTED_EDGE('',*,*,#15310,.F.);
#19660=ORIENTED_EDGE('',*,*,#15311,.F.);
#19661=ORIENTED_EDGE('',*,*,#15312,.T.);
#19662=ORIENTED_EDGE('',*,*,#15313,.F.);
#19663=ORIENTED_EDGE('',*,*,#15314,.T.);
#19664=ORIENTED_EDGE('',*,*,#15315,.F.);
#19665=ORIENTED_EDGE('',*,*,#15316,.F.);
#19666=ORIENTED_EDGE('',*,*,#15317,.T.);
#19667=ORIENTED_EDGE('',*,*,#15318,.F.);
#19668=ORIENTED_EDGE('',*,*,#15319,.F.);
#19669=ORIENTED_EDGE('',*,*,#15320,.T.);
#19670=ORIENTED_EDGE('',*,*,#15321,.F.);
#19671=ORIENTED_EDGE('',*,*,#15322,.T.);
#19672=ORIENTED_EDGE('',*,*,#15323,.F.);
#19673=ORIENTED_EDGE('',*,*,#15324,.T.);
#19674=ORIENTED_EDGE('',*,*,#15325,.F.);
#19675=ORIENTED_EDGE('',*,*,#15326,.T.);
#19676=ORIENTED_EDGE('',*,*,#15327,.F.);
#19677=ORIENTED_EDGE('',*,*,#15328,.T.);
#19678=ORIENTED_EDGE('',*,*,#15329,.F.);
#19679=ORIENTED_EDGE('',*,*,#15330,.T.);
#19680=ORIENTED_EDGE('',*,*,#15331,.F.);
#19681=ORIENTED_EDGE('',*,*,#15332,.T.);
#19682=ORIENTED_EDGE('',*,*,#15333,.F.);
#19683=ORIENTED_EDGE('',*,*,#15334,.T.);
#19684=ORIENTED_EDGE('',*,*,#15335,.F.);
#19685=ORIENTED_EDGE('',*,*,#15336,.T.);
#19686=ORIENTED_EDGE('',*,*,#15337,.F.);
#19687=ORIENTED_EDGE('',*,*,#15338,.T.);
#19688=ORIENTED_EDGE('',*,*,#15339,.F.);
#19689=ORIENTED_EDGE('',*,*,#15340,.T.);
#19690=ORIENTED_EDGE('',*,*,#15341,.F.);
#19691=ORIENTED_EDGE('',*,*,#15342,.T.);
#19692=ORIENTED_EDGE('',*,*,#15343,.F.);
#19693=ORIENTED_EDGE('',*,*,#15344,.T.);
#19694=ORIENTED_EDGE('',*,*,#15345,.F.);
#19695=ORIENTED_EDGE('',*,*,#15346,.T.);
#19696=ORIENTED_EDGE('',*,*,#15347,.T.);
#19697=ORIENTED_EDGE('',*,*,#15348,.F.);
#19698=ORIENTED_EDGE('',*,*,#15349,.T.);
#19699=ORIENTED_EDGE('',*,*,#15350,.F.);
#19700=ORIENTED_EDGE('',*,*,#15351,.T.);
#19701=ORIENTED_EDGE('',*,*,#15352,.F.);
#19702=ORIENTED_EDGE('',*,*,#15353,.T.);
#19703=ORIENTED_EDGE('',*,*,#15354,.F.);
#19704=ORIENTED_EDGE('',*,*,#15355,.T.);
#19705=ORIENTED_EDGE('',*,*,#15356,.F.);
#19706=ORIENTED_EDGE('',*,*,#15357,.T.);
#19707=ORIENTED_EDGE('',*,*,#15358,.F.);
#19708=ORIENTED_EDGE('',*,*,#15359,.T.);
#19709=ORIENTED_EDGE('',*,*,#15360,.F.);
#19710=ORIENTED_EDGE('',*,*,#15361,.T.);
#19711=ORIENTED_EDGE('',*,*,#15362,.F.);
#19712=ORIENTED_EDGE('',*,*,#15363,.T.);
#19713=ORIENTED_EDGE('',*,*,#15364,.F.);
#19714=ORIENTED_EDGE('',*,*,#15365,.T.);
#19715=ORIENTED_EDGE('',*,*,#15366,.F.);
#19716=ORIENTED_EDGE('',*,*,#15367,.T.);
#19717=ORIENTED_EDGE('',*,*,#15368,.F.);
#19718=ORIENTED_EDGE('',*,*,#15369,.T.);
#19719=ORIENTED_EDGE('',*,*,#15370,.F.);
#19720=ORIENTED_EDGE('',*,*,#15371,.T.);
#19721=ORIENTED_EDGE('',*,*,#15372,.F.);
#19722=ORIENTED_EDGE('',*,*,#15373,.T.);
#19723=ORIENTED_EDGE('',*,*,#15374,.F.);
#19724=ORIENTED_EDGE('',*,*,#15375,.T.);
#19725=ORIENTED_EDGE('',*,*,#15376,.F.);
#19726=ORIENTED_EDGE('',*,*,#15377,.T.);
#19727=ORIENTED_EDGE('',*,*,#15378,.F.);
#19728=ORIENTED_EDGE('',*,*,#15379,.T.);
#19729=ORIENTED_EDGE('',*,*,#15380,.F.);
#19730=ORIENTED_EDGE('',*,*,#15381,.T.);
#19731=ORIENTED_EDGE('',*,*,#15382,.F.);
#19732=ORIENTED_EDGE('',*,*,#15383,.T.);
#19733=ORIENTED_EDGE('',*,*,#15384,.F.);
#19734=ORIENTED_EDGE('',*,*,#15385,.T.);
#19735=ORIENTED_EDGE('',*,*,#15386,.F.);
#19736=ORIENTED_EDGE('',*,*,#15387,.T.);
#19737=ORIENTED_EDGE('',*,*,#15388,.F.);
#19738=ORIENTED_EDGE('',*,*,#15389,.T.);
#19739=ORIENTED_EDGE('',*,*,#15390,.F.);
#19740=ORIENTED_EDGE('',*,*,#15391,.T.);
#19741=ORIENTED_EDGE('',*,*,#15392,.F.);
#19742=ORIENTED_EDGE('',*,*,#15393,.T.);
#19743=ORIENTED_EDGE('',*,*,#15394,.F.);
#19744=ORIENTED_EDGE('',*,*,#15395,.T.);
#19745=ORIENTED_EDGE('',*,*,#15396,.F.);
#19746=ORIENTED_EDGE('',*,*,#15397,.T.);
#19747=ORIENTED_EDGE('',*,*,#15398,.F.);
#19748=ORIENTED_EDGE('',*,*,#15399,.T.);
#19749=ORIENTED_EDGE('',*,*,#15400,.F.);
#19750=ORIENTED_EDGE('',*,*,#15401,.T.);
#19751=ORIENTED_EDGE('',*,*,#15402,.F.);
#19752=ORIENTED_EDGE('',*,*,#15403,.T.);
#19753=ORIENTED_EDGE('',*,*,#15404,.F.);
#19754=ORIENTED_EDGE('',*,*,#15405,.T.);
#19755=ORIENTED_EDGE('',*,*,#15406,.F.);
#19756=ORIENTED_EDGE('',*,*,#15407,.T.);
#19757=ORIENTED_EDGE('',*,*,#15408,.F.);
#19758=ORIENTED_EDGE('',*,*,#15409,.T.);
#19759=ORIENTED_EDGE('',*,*,#15410,.F.);
#19760=ORIENTED_EDGE('',*,*,#15411,.T.);
#19761=ORIENTED_EDGE('',*,*,#15412,.F.);
#19762=ORIENTED_EDGE('',*,*,#15413,.T.);
#19763=ORIENTED_EDGE('',*,*,#15414,.F.);
#19764=ORIENTED_EDGE('',*,*,#15415,.T.);
#19765=ORIENTED_EDGE('',*,*,#15416,.F.);
#19766=ORIENTED_EDGE('',*,*,#15417,.T.);
#19767=ORIENTED_EDGE('',*,*,#15418,.F.);
#19768=ORIENTED_EDGE('',*,*,#15419,.T.);
#19769=ORIENTED_EDGE('',*,*,#15420,.F.);
#19770=ORIENTED_EDGE('',*,*,#15421,.T.);
#19771=ORIENTED_EDGE('',*,*,#15422,.F.);
#19772=ORIENTED_EDGE('',*,*,#15423,.T.);
#19773=ORIENTED_EDGE('',*,*,#15424,.F.);
#19774=ORIENTED_EDGE('',*,*,#15425,.T.);
#19775=ORIENTED_EDGE('',*,*,#15426,.F.);
#19776=ORIENTED_EDGE('',*,*,#15427,.T.);
#19777=ORIENTED_EDGE('',*,*,#15428,.F.);
#19778=ORIENTED_EDGE('',*,*,#15429,.T.);
#19779=ORIENTED_EDGE('',*,*,#15430,.F.);
#19780=ORIENTED_EDGE('',*,*,#15431,.T.);
#19781=ORIENTED_EDGE('',*,*,#15432,.F.);
#19782=ORIENTED_EDGE('',*,*,#15433,.T.);
#19783=ORIENTED_EDGE('',*,*,#15434,.F.);
#19784=ORIENTED_EDGE('',*,*,#15435,.T.);
#19785=ORIENTED_EDGE('',*,*,#15436,.F.);
#19786=ORIENTED_EDGE('',*,*,#15437,.T.);
#19787=ORIENTED_EDGE('',*,*,#15438,.F.);
#19788=ORIENTED_EDGE('',*,*,#15439,.T.);
#19789=ORIENTED_EDGE('',*,*,#15440,.F.);
#19790=ORIENTED_EDGE('',*,*,#15441,.T.);
#19791=ORIENTED_EDGE('',*,*,#15442,.F.);
#19792=ORIENTED_EDGE('',*,*,#15443,.T.);
#19793=ORIENTED_EDGE('',*,*,#15444,.F.);
#19794=ORIENTED_EDGE('',*,*,#15445,.T.);
#19795=ORIENTED_EDGE('',*,*,#15446,.F.);
#19796=ORIENTED_EDGE('',*,*,#15447,.T.);
#19797=ORIENTED_EDGE('',*,*,#15448,.F.);
#19798=ORIENTED_EDGE('',*,*,#15449,.T.);
#19799=ORIENTED_EDGE('',*,*,#15450,.F.);
#19800=ORIENTED_EDGE('',*,*,#15451,.T.);
#19801=ORIENTED_EDGE('',*,*,#15452,.T.);
#19802=ORIENTED_EDGE('',*,*,#15453,.T.);
#19803=ORIENTED_EDGE('',*,*,#15454,.F.);
#19804=ORIENTED_EDGE('',*,*,#15455,.T.);
#19805=ORIENTED_EDGE('',*,*,#15456,.T.);
#19806=ORIENTED_EDGE('',*,*,#15457,.T.);
#19807=ORIENTED_EDGE('',*,*,#15458,.T.);
#19808=ORIENTED_EDGE('',*,*,#15459,.T.);
#19809=ORIENTED_EDGE('',*,*,#15460,.F.);
#19810=ORIENTED_EDGE('',*,*,#15461,.T.);
#19811=ORIENTED_EDGE('',*,*,#15462,.F.);
#19812=ORIENTED_EDGE('',*,*,#15463,.T.);
#19813=ORIENTED_EDGE('',*,*,#15464,.F.);
#19814=ORIENTED_EDGE('',*,*,#15465,.T.);
#19815=ORIENTED_EDGE('',*,*,#15466,.F.);
#19816=ORIENTED_EDGE('',*,*,#15467,.T.);
#19817=ORIENTED_EDGE('',*,*,#15468,.F.);
#19818=ORIENTED_EDGE('',*,*,#15469,.T.);
#19819=ORIENTED_EDGE('',*,*,#15470,.F.);
#19820=ORIENTED_EDGE('',*,*,#15471,.T.);
#19821=ORIENTED_EDGE('',*,*,#15472,.F.);
#19822=ORIENTED_EDGE('',*,*,#15473,.T.);
#19823=ORIENTED_EDGE('',*,*,#15474,.F.);
#19824=ORIENTED_EDGE('',*,*,#15475,.T.);
#19825=ORIENTED_EDGE('',*,*,#15476,.F.);
#19826=ORIENTED_EDGE('',*,*,#15477,.T.);
#19827=ORIENTED_EDGE('',*,*,#15478,.F.);
#19828=ORIENTED_EDGE('',*,*,#15479,.T.);
#19829=ORIENTED_EDGE('',*,*,#15480,.F.);
#19830=ORIENTED_EDGE('',*,*,#15481,.T.);
#19831=ORIENTED_EDGE('',*,*,#15482,.F.);
#19832=ORIENTED_EDGE('',*,*,#15483,.F.);
#19833=ORIENTED_EDGE('',*,*,#15484,.T.);
#19834=ORIENTED_EDGE('',*,*,#15485,.F.);
#19835=ORIENTED_EDGE('',*,*,#15486,.T.);
#19836=ORIENTED_EDGE('',*,*,#15487,.F.);
#19837=ORIENTED_EDGE('',*,*,#15488,.T.);
#19838=ORIENTED_EDGE('',*,*,#15489,.F.);
#19839=ORIENTED_EDGE('',*,*,#15490,.T.);
#19840=ORIENTED_EDGE('',*,*,#15491,.F.);
#19841=ORIENTED_EDGE('',*,*,#15492,.T.);
#19842=ORIENTED_EDGE('',*,*,#15493,.F.);
#19843=ORIENTED_EDGE('',*,*,#15494,.T.);
#19844=ORIENTED_EDGE('',*,*,#15495,.F.);
#19845=ORIENTED_EDGE('',*,*,#15496,.T.);
#19846=ORIENTED_EDGE('',*,*,#15497,.F.);
#19847=ORIENTED_EDGE('',*,*,#15498,.T.);
#19848=ORIENTED_EDGE('',*,*,#15499,.F.);
#19849=ORIENTED_EDGE('',*,*,#15500,.T.);
#19850=ORIENTED_EDGE('',*,*,#15501,.F.);
#19851=ORIENTED_EDGE('',*,*,#15502,.T.);
#19852=ORIENTED_EDGE('',*,*,#15503,.F.);
#19853=ORIENTED_EDGE('',*,*,#15504,.T.);
#19854=ORIENTED_EDGE('',*,*,#15505,.F.);
#19855=ORIENTED_EDGE('',*,*,#15506,.T.);
#19856=ORIENTED_EDGE('',*,*,#15507,.F.);
#19857=ORIENTED_EDGE('',*,*,#15508,.T.);
#19858=ORIENTED_EDGE('',*,*,#15509,.F.);
#19859=ORIENTED_EDGE('',*,*,#15510,.T.);
#19860=ORIENTED_EDGE('',*,*,#15511,.F.);
#19861=ORIENTED_EDGE('',*,*,#15512,.T.);
#19862=ORIENTED_EDGE('',*,*,#15513,.F.);
#19863=ORIENTED_EDGE('',*,*,#15514,.T.);
#19864=ORIENTED_EDGE('',*,*,#15515,.F.);
#19865=ORIENTED_EDGE('',*,*,#15516,.T.);
#19866=ORIENTED_EDGE('',*,*,#15517,.F.);
#19867=ORIENTED_EDGE('',*,*,#15518,.T.);
#19868=ORIENTED_EDGE('',*,*,#15519,.F.);
#19869=ORIENTED_EDGE('',*,*,#15520,.T.);
#19870=ORIENTED_EDGE('',*,*,#15521,.F.);
#19871=ORIENTED_EDGE('',*,*,#15522,.T.);
#19872=ORIENTED_EDGE('',*,*,#15523,.F.);
#19873=ORIENTED_EDGE('',*,*,#15524,.T.);
#19874=ORIENTED_EDGE('',*,*,#15525,.F.);
#19875=ORIENTED_EDGE('',*,*,#15526,.T.);
#19876=ORIENTED_EDGE('',*,*,#15527,.F.);
#19877=ORIENTED_EDGE('',*,*,#15528,.T.);
#19878=ORIENTED_EDGE('',*,*,#15529,.F.);
#19879=ORIENTED_EDGE('',*,*,#15530,.T.);
#19880=ORIENTED_EDGE('',*,*,#15531,.F.);
#19881=ORIENTED_EDGE('',*,*,#15532,.T.);
#19882=ORIENTED_EDGE('',*,*,#15533,.F.);
#19883=ORIENTED_EDGE('',*,*,#15534,.T.);
#19884=ORIENTED_EDGE('',*,*,#15535,.F.);
#19885=ORIENTED_EDGE('',*,*,#15536,.T.);
#19886=ORIENTED_EDGE('',*,*,#15537,.F.);
#19887=ORIENTED_EDGE('',*,*,#15538,.T.);
#19888=ORIENTED_EDGE('',*,*,#15539,.F.);
#19889=ORIENTED_EDGE('',*,*,#15540,.T.);
#19890=ORIENTED_EDGE('',*,*,#15541,.F.);
#19891=ORIENTED_EDGE('',*,*,#15542,.T.);
#19892=ORIENTED_EDGE('',*,*,#15543,.F.);
#19893=ORIENTED_EDGE('',*,*,#15544,.T.);
#19894=ORIENTED_EDGE('',*,*,#15545,.F.);
#19895=ORIENTED_EDGE('',*,*,#15546,.T.);
#19896=ORIENTED_EDGE('',*,*,#15547,.F.);
#19897=ORIENTED_EDGE('',*,*,#15548,.T.);
#19898=ORIENTED_EDGE('',*,*,#15549,.F.);
#19899=ORIENTED_EDGE('',*,*,#15550,.T.);
#19900=ORIENTED_EDGE('',*,*,#15551,.F.);
#19901=ORIENTED_EDGE('',*,*,#15552,.T.);
#19902=ORIENTED_EDGE('',*,*,#15553,.F.);
#19903=ORIENTED_EDGE('',*,*,#15554,.T.);
#19904=ORIENTED_EDGE('',*,*,#15555,.F.);
#19905=ORIENTED_EDGE('',*,*,#15556,.T.);
#19906=ORIENTED_EDGE('',*,*,#15557,.F.);
#19907=ORIENTED_EDGE('',*,*,#15558,.T.);
#19908=ORIENTED_EDGE('',*,*,#15559,.F.);
#19909=ORIENTED_EDGE('',*,*,#15560,.T.);
#19910=ORIENTED_EDGE('',*,*,#15561,.F.);
#19911=ORIENTED_EDGE('',*,*,#15562,.T.);
#19912=ORIENTED_EDGE('',*,*,#15563,.F.);
#19913=ORIENTED_EDGE('',*,*,#15564,.T.);
#19914=ORIENTED_EDGE('',*,*,#15565,.F.);
#19915=ORIENTED_EDGE('',*,*,#15566,.T.);
#19916=ORIENTED_EDGE('',*,*,#15567,.F.);
#19917=ORIENTED_EDGE('',*,*,#15568,.T.);
#19918=ORIENTED_EDGE('',*,*,#15569,.F.);
#19919=ORIENTED_EDGE('',*,*,#15570,.T.);
#19920=ORIENTED_EDGE('',*,*,#15571,.F.);
#19921=ORIENTED_EDGE('',*,*,#15572,.T.);
#19922=ORIENTED_EDGE('',*,*,#15573,.F.);
#19923=ORIENTED_EDGE('',*,*,#15574,.T.);
#19924=ORIENTED_EDGE('',*,*,#15575,.F.);
#19925=ORIENTED_EDGE('',*,*,#15576,.T.);
#19926=ORIENTED_EDGE('',*,*,#15577,.F.);
#19927=ORIENTED_EDGE('',*,*,#15578,.T.);
#19928=ORIENTED_EDGE('',*,*,#15579,.F.);
#19929=ORIENTED_EDGE('',*,*,#15580,.T.);
#19930=ORIENTED_EDGE('',*,*,#15581,.F.);
#19931=ORIENTED_EDGE('',*,*,#15582,.T.);
#19932=ORIENTED_EDGE('',*,*,#15583,.F.);
#19933=ORIENTED_EDGE('',*,*,#15584,.T.);
#19934=ORIENTED_EDGE('',*,*,#15585,.F.);
#19935=ORIENTED_EDGE('',*,*,#15586,.T.);
#19936=ORIENTED_EDGE('',*,*,#15587,.F.);
#19937=ORIENTED_EDGE('',*,*,#15588,.F.);
#19938=ORIENTED_EDGE('',*,*,#15589,.T.);
#19939=ORIENTED_EDGE('',*,*,#15590,.F.);
#19940=ORIENTED_EDGE('',*,*,#15591,.T.);
#19941=ORIENTED_EDGE('',*,*,#15592,.T.);
#19942=ORIENTED_EDGE('',*,*,#15593,.F.);
#19943=ORIENTED_EDGE('',*,*,#15594,.T.);
#19944=ORIENTED_EDGE('',*,*,#15595,.F.);
#19945=ORIENTED_EDGE('',*,*,#15596,.T.);
#19946=ORIENTED_EDGE('',*,*,#15597,.F.);
#19947=ORIENTED_EDGE('',*,*,#15598,.F.);
#19948=ORIENTED_EDGE('',*,*,#15599,.T.);
#19949=ORIENTED_EDGE('',*,*,#15600,.F.);
#19950=ORIENTED_EDGE('',*,*,#15601,.F.);
#19951=ORIENTED_EDGE('',*,*,#15602,.T.);
#19952=ORIENTED_EDGE('',*,*,#15603,.F.);
#19953=ORIENTED_EDGE('',*,*,#15604,.T.);
#19954=ORIENTED_EDGE('',*,*,#15605,.F.);
#19955=ORIENTED_EDGE('',*,*,#15606,.F.);
#19956=ORIENTED_EDGE('',*,*,#15607,.T.);
#19957=ORIENTED_EDGE('',*,*,#15608,.F.);
#19958=ORIENTED_EDGE('',*,*,#15609,.F.);
#19959=ORIENTED_EDGE('',*,*,#15610,.T.);
#19960=ORIENTED_EDGE('',*,*,#15611,.F.);
#19961=ORIENTED_EDGE('',*,*,#15612,.T.);
#19962=ORIENTED_EDGE('',*,*,#15613,.F.);
#19963=ORIENTED_EDGE('',*,*,#15614,.F.);
#19964=ORIENTED_EDGE('',*,*,#15615,.T.);
#19965=ORIENTED_EDGE('',*,*,#15616,.F.);
#19966=ORIENTED_EDGE('',*,*,#15617,.F.);
#19967=ORIENTED_EDGE('',*,*,#15618,.T.);
#19968=ORIENTED_EDGE('',*,*,#15619,.F.);
#19969=ORIENTED_EDGE('',*,*,#15620,.T.);
#19970=ORIENTED_EDGE('',*,*,#15621,.F.);
#19971=ORIENTED_EDGE('',*,*,#15622,.F.);
#19972=ORIENTED_EDGE('',*,*,#15623,.T.);
#19973=ORIENTED_EDGE('',*,*,#15624,.F.);
#19974=ORIENTED_EDGE('',*,*,#15625,.F.);
#19975=ORIENTED_EDGE('',*,*,#15626,.T.);
#19976=ORIENTED_EDGE('',*,*,#15627,.F.);
#19977=ORIENTED_EDGE('',*,*,#15628,.T.);
#19978=ORIENTED_EDGE('',*,*,#15629,.F.);
#19979=ORIENTED_EDGE('',*,*,#15630,.F.);
#19980=ORIENTED_EDGE('',*,*,#15631,.T.);
#19981=ORIENTED_EDGE('',*,*,#15632,.F.);
#19982=ORIENTED_EDGE('',*,*,#15633,.F.);
#19983=ORIENTED_EDGE('',*,*,#15634,.T.);
#19984=ORIENTED_EDGE('',*,*,#15635,.F.);
#19985=ORIENTED_EDGE('',*,*,#15636,.T.);
#19986=ORIENTED_EDGE('',*,*,#15637,.F.);
#19987=ORIENTED_EDGE('',*,*,#15638,.F.);
#19988=ORIENTED_EDGE('',*,*,#15639,.T.);
#19989=ORIENTED_EDGE('',*,*,#15640,.F.);
#19990=ORIENTED_EDGE('',*,*,#15641,.F.);
#19991=ORIENTED_EDGE('',*,*,#15642,.T.);
#19992=ORIENTED_EDGE('',*,*,#15643,.F.);
#19993=ORIENTED_EDGE('',*,*,#15644,.T.);
#19994=ORIENTED_EDGE('',*,*,#15645,.F.);
#19995=ORIENTED_EDGE('',*,*,#15646,.F.);
#19996=ORIENTED_EDGE('',*,*,#15647,.T.);
#19997=ORIENTED_EDGE('',*,*,#15648,.F.);
#19998=ORIENTED_EDGE('',*,*,#15649,.F.);
#19999=ORIENTED_EDGE('',*,*,#15650,.T.);
#20000=ORIENTED_EDGE('',*,*,#15651,.F.);
#20001=ORIENTED_EDGE('',*,*,#15652,.T.);
#20002=ORIENTED_EDGE('',*,*,#15653,.F.);
#20003=ORIENTED_EDGE('',*,*,#15654,.F.);
#20004=ORIENTED_EDGE('',*,*,#15655,.T.);
#20005=ORIENTED_EDGE('',*,*,#15656,.F.);
#20006=ORIENTED_EDGE('',*,*,#15657,.F.);
#20007=ORIENTED_EDGE('',*,*,#15658,.T.);
#20008=ORIENTED_EDGE('',*,*,#15659,.F.);
#20009=ORIENTED_EDGE('',*,*,#15660,.T.);
#20010=ORIENTED_EDGE('',*,*,#15661,.F.);
#20011=ORIENTED_EDGE('',*,*,#15662,.F.);
#20012=ORIENTED_EDGE('',*,*,#15663,.T.);
#20013=ORIENTED_EDGE('',*,*,#15664,.F.);
#20014=ORIENTED_EDGE('',*,*,#15665,.F.);
#20015=ORIENTED_EDGE('',*,*,#15666,.T.);
#20016=ORIENTED_EDGE('',*,*,#15667,.F.);
#20017=ORIENTED_EDGE('',*,*,#15668,.T.);
#20018=ORIENTED_EDGE('',*,*,#15669,.F.);
#20019=ORIENTED_EDGE('',*,*,#15670,.F.);
#20020=ORIENTED_EDGE('',*,*,#15671,.T.);
#20021=ORIENTED_EDGE('',*,*,#15672,.F.);
#20022=ORIENTED_EDGE('',*,*,#15673,.F.);
#20023=ORIENTED_EDGE('',*,*,#15674,.T.);
#20024=ORIENTED_EDGE('',*,*,#15675,.F.);
#20025=ORIENTED_EDGE('',*,*,#15676,.T.);
#20026=ORIENTED_EDGE('',*,*,#15677,.F.);
#20027=ORIENTED_EDGE('',*,*,#15678,.T.);
#20028=ORIENTED_EDGE('',*,*,#15679,.F.);
#20029=ORIENTED_EDGE('',*,*,#15680,.T.);
#20030=ORIENTED_EDGE('',*,*,#15681,.F.);
#20031=ORIENTED_EDGE('',*,*,#15682,.T.);
#20032=ORIENTED_EDGE('',*,*,#15683,.F.);
#20033=ORIENTED_EDGE('',*,*,#15684,.T.);
#20034=ORIENTED_EDGE('',*,*,#15685,.F.);
#20035=ORIENTED_EDGE('',*,*,#15686,.T.);
#20036=ORIENTED_EDGE('',*,*,#15687,.F.);
#20037=ORIENTED_EDGE('',*,*,#15688,.T.);
#20038=ORIENTED_EDGE('',*,*,#15689,.F.);
#20039=ORIENTED_EDGE('',*,*,#15690,.T.);
#20040=ORIENTED_EDGE('',*,*,#15691,.F.);
#20041=ORIENTED_EDGE('',*,*,#15692,.T.);
#20042=ORIENTED_EDGE('',*,*,#15693,.F.);
#20043=ORIENTED_EDGE('',*,*,#15694,.T.);
#20044=ORIENTED_EDGE('',*,*,#15695,.F.);
#20045=ORIENTED_EDGE('',*,*,#15696,.T.);
#20046=ORIENTED_EDGE('',*,*,#15697,.F.);
#20047=ORIENTED_EDGE('',*,*,#15698,.T.);
#20048=ORIENTED_EDGE('',*,*,#15699,.F.);
#20049=ORIENTED_EDGE('',*,*,#15700,.T.);
#20050=ORIENTED_EDGE('',*,*,#15701,.T.);
#20051=ORIENTED_EDGE('',*,*,#15702,.F.);
#20052=ORIENTED_EDGE('',*,*,#15703,.T.);
#20053=ORIENTED_EDGE('',*,*,#15704,.F.);
#20054=ORIENTED_EDGE('',*,*,#15705,.T.);
#20055=ORIENTED_EDGE('',*,*,#15706,.F.);
#20056=ORIENTED_EDGE('',*,*,#15707,.T.);
#20057=ORIENTED_EDGE('',*,*,#15708,.F.);
#20058=ORIENTED_EDGE('',*,*,#15709,.T.);
#20059=ORIENTED_EDGE('',*,*,#15710,.F.);
#20060=ORIENTED_EDGE('',*,*,#15711,.T.);
#20061=ORIENTED_EDGE('',*,*,#15712,.F.);
#20062=ORIENTED_EDGE('',*,*,#15713,.T.);
#20063=ORIENTED_EDGE('',*,*,#15714,.F.);
#20064=ORIENTED_EDGE('',*,*,#15715,.T.);
#20065=ORIENTED_EDGE('',*,*,#15716,.F.);
#20066=ORIENTED_EDGE('',*,*,#15717,.T.);
#20067=ORIENTED_EDGE('',*,*,#15718,.F.);
#20068=ORIENTED_EDGE('',*,*,#15719,.T.);
#20069=ORIENTED_EDGE('',*,*,#15720,.F.);
#20070=ORIENTED_EDGE('',*,*,#15721,.T.);
#20071=ORIENTED_EDGE('',*,*,#15722,.F.);
#20072=ORIENTED_EDGE('',*,*,#15723,.T.);
#20073=ORIENTED_EDGE('',*,*,#15724,.F.);
#20074=ORIENTED_EDGE('',*,*,#15725,.T.);
#20075=ORIENTED_EDGE('',*,*,#15726,.F.);
#20076=ORIENTED_EDGE('',*,*,#15727,.T.);
#20077=ORIENTED_EDGE('',*,*,#15728,.F.);
#20078=ORIENTED_EDGE('',*,*,#15729,.T.);
#20079=ORIENTED_EDGE('',*,*,#15730,.F.);
#20080=ORIENTED_EDGE('',*,*,#15731,.T.);
#20081=ORIENTED_EDGE('',*,*,#15732,.F.);
#20082=ORIENTED_EDGE('',*,*,#15733,.T.);
#20083=ORIENTED_EDGE('',*,*,#15734,.F.);
#20084=ORIENTED_EDGE('',*,*,#15735,.T.);
#20085=ORIENTED_EDGE('',*,*,#15736,.F.);
#20086=ORIENTED_EDGE('',*,*,#15737,.T.);
#20087=ORIENTED_EDGE('',*,*,#15738,.F.);
#20088=ORIENTED_EDGE('',*,*,#15739,.T.);
#20089=ORIENTED_EDGE('',*,*,#15740,.F.);
#20090=ORIENTED_EDGE('',*,*,#15741,.T.);
#20091=ORIENTED_EDGE('',*,*,#15742,.F.);
#20092=ORIENTED_EDGE('',*,*,#15743,.T.);
#20093=ORIENTED_EDGE('',*,*,#15744,.F.);
#20094=ORIENTED_EDGE('',*,*,#15745,.T.);
#20095=ORIENTED_EDGE('',*,*,#15746,.F.);
#20096=ORIENTED_EDGE('',*,*,#15747,.T.);
#20097=ORIENTED_EDGE('',*,*,#15748,.F.);
#20098=ORIENTED_EDGE('',*,*,#15749,.T.);
#20099=ORIENTED_EDGE('',*,*,#15750,.F.);
#20100=ORIENTED_EDGE('',*,*,#15751,.T.);
#20101=ORIENTED_EDGE('',*,*,#15752,.F.);
#20102=ORIENTED_EDGE('',*,*,#15753,.T.);
#20103=ORIENTED_EDGE('',*,*,#15754,.F.);
#20104=ORIENTED_EDGE('',*,*,#15755,.T.);
#20105=ORIENTED_EDGE('',*,*,#15756,.F.);
#20106=ORIENTED_EDGE('',*,*,#15757,.T.);
#20107=ORIENTED_EDGE('',*,*,#15758,.F.);
#20108=ORIENTED_EDGE('',*,*,#15759,.T.);
#20109=ORIENTED_EDGE('',*,*,#15760,.F.);
#20110=ORIENTED_EDGE('',*,*,#15761,.T.);
#20111=ORIENTED_EDGE('',*,*,#15762,.F.);
#20112=ORIENTED_EDGE('',*,*,#15763,.T.);
#20113=ORIENTED_EDGE('',*,*,#15764,.F.);
#20114=ORIENTED_EDGE('',*,*,#15765,.T.);
#20115=ORIENTED_EDGE('',*,*,#15766,.F.);
#20116=ORIENTED_EDGE('',*,*,#15767,.T.);
#20117=ORIENTED_EDGE('',*,*,#15768,.F.);
#20118=ORIENTED_EDGE('',*,*,#15769,.T.);
#20119=ORIENTED_EDGE('',*,*,#15770,.F.);
#20120=ORIENTED_EDGE('',*,*,#15771,.T.);
#20121=ORIENTED_EDGE('',*,*,#15772,.F.);
#20122=ORIENTED_EDGE('',*,*,#15773,.T.);
#20123=ORIENTED_EDGE('',*,*,#15774,.F.);
#20124=ORIENTED_EDGE('',*,*,#15775,.T.);
#20125=ORIENTED_EDGE('',*,*,#15776,.F.);
#20126=ORIENTED_EDGE('',*,*,#15777,.T.);
#20127=ORIENTED_EDGE('',*,*,#15778,.F.);
#20128=ORIENTED_EDGE('',*,*,#15779,.T.);
#20129=ORIENTED_EDGE('',*,*,#15780,.F.);
#20130=ORIENTED_EDGE('',*,*,#15781,.T.);
#20131=ORIENTED_EDGE('',*,*,#15782,.F.);
#20132=ORIENTED_EDGE('',*,*,#15783,.T.);
#20133=ORIENTED_EDGE('',*,*,#15784,.F.);
#20134=ORIENTED_EDGE('',*,*,#15785,.T.);
#20135=ORIENTED_EDGE('',*,*,#15786,.F.);
#20136=ORIENTED_EDGE('',*,*,#15787,.T.);
#20137=ORIENTED_EDGE('',*,*,#15788,.F.);
#20138=ORIENTED_EDGE('',*,*,#15789,.T.);
#20139=ORIENTED_EDGE('',*,*,#15790,.F.);
#20140=ORIENTED_EDGE('',*,*,#15791,.T.);
#20141=ORIENTED_EDGE('',*,*,#15792,.F.);
#20142=ORIENTED_EDGE('',*,*,#15793,.T.);
#20143=ORIENTED_EDGE('',*,*,#15794,.F.);
#20144=ORIENTED_EDGE('',*,*,#15795,.T.);
#20145=ORIENTED_EDGE('',*,*,#15796,.F.);
#20146=ORIENTED_EDGE('',*,*,#15797,.T.);
#20147=ORIENTED_EDGE('',*,*,#15798,.F.);
#20148=ORIENTED_EDGE('',*,*,#15799,.T.);
#20149=ORIENTED_EDGE('',*,*,#15800,.F.);
#20150=ORIENTED_EDGE('',*,*,#15801,.T.);
#20151=ORIENTED_EDGE('',*,*,#15802,.F.);
#20152=ORIENTED_EDGE('',*,*,#15803,.T.);
#20153=ORIENTED_EDGE('',*,*,#15804,.F.);
#20154=ORIENTED_EDGE('',*,*,#15805,.F.);
#20155=ORIENTED_EDGE('',*,*,#15806,.F.);
#20156=ORIENTED_EDGE('',*,*,#15807,.T.);
#20157=ORIENTED_EDGE('',*,*,#15808,.F.);
#20158=ORIENTED_EDGE('',*,*,#15809,.T.);
#20159=ORIENTED_EDGE('',*,*,#15810,.F.);
#20160=ORIENTED_EDGE('',*,*,#15811,.F.);
#20161=ORIENTED_EDGE('',*,*,#15812,.T.);
#20162=ORIENTED_EDGE('',*,*,#15813,.T.);
#20163=ORIENTED_EDGE('',*,*,#15814,.F.);
#20164=ORIENTED_EDGE('',*,*,#15815,.T.);
#20165=ORIENTED_EDGE('',*,*,#15816,.F.);
#20166=ORIENTED_EDGE('',*,*,#15817,.T.);
#20167=ORIENTED_EDGE('',*,*,#15818,.F.);
#20168=ORIENTED_EDGE('',*,*,#15819,.T.);
#20169=ORIENTED_EDGE('',*,*,#15820,.F.);
#20170=ORIENTED_EDGE('',*,*,#15821,.T.);
#20171=ORIENTED_EDGE('',*,*,#15822,.F.);
#20172=ORIENTED_EDGE('',*,*,#15823,.T.);
#20173=ORIENTED_EDGE('',*,*,#15824,.F.);
#20174=ORIENTED_EDGE('',*,*,#15825,.T.);
#20175=ORIENTED_EDGE('',*,*,#15826,.F.);
#20176=ORIENTED_EDGE('',*,*,#15827,.T.);
#20177=ORIENTED_EDGE('',*,*,#15828,.F.);
#20178=ORIENTED_EDGE('',*,*,#15829,.T.);
#20179=ORIENTED_EDGE('',*,*,#15830,.F.);
#20180=ORIENTED_EDGE('',*,*,#15831,.T.);
#20181=ORIENTED_EDGE('',*,*,#15832,.F.);
#20182=ORIENTED_EDGE('',*,*,#15833,.T.);
#20183=ORIENTED_EDGE('',*,*,#15834,.F.);
#20184=ORIENTED_EDGE('',*,*,#15835,.T.);
#20185=ORIENTED_EDGE('',*,*,#15836,.F.);
#20186=ORIENTED_EDGE('',*,*,#15837,.F.);
#20187=ORIENTED_EDGE('',*,*,#15838,.T.);
#20188=ORIENTED_EDGE('',*,*,#15839,.F.);
#20189=ORIENTED_EDGE('',*,*,#15840,.T.);
#20190=ORIENTED_EDGE('',*,*,#15841,.F.);
#20191=ORIENTED_EDGE('',*,*,#15842,.T.);
#20192=ORIENTED_EDGE('',*,*,#15843,.F.);
#20193=ORIENTED_EDGE('',*,*,#15844,.T.);
#20194=ORIENTED_EDGE('',*,*,#15845,.F.);
#20195=ORIENTED_EDGE('',*,*,#15846,.T.);
#20196=ORIENTED_EDGE('',*,*,#15847,.F.);
#20197=ORIENTED_EDGE('',*,*,#15848,.T.);
#20198=ORIENTED_EDGE('',*,*,#15849,.F.);
#20199=ORIENTED_EDGE('',*,*,#15850,.T.);
#20200=ORIENTED_EDGE('',*,*,#15851,.F.);
#20201=ORIENTED_EDGE('',*,*,#15852,.T.);
#20202=ORIENTED_EDGE('',*,*,#15853,.F.);
#20203=ORIENTED_EDGE('',*,*,#15854,.T.);
#20204=ORIENTED_EDGE('',*,*,#15855,.F.);
#20205=ORIENTED_EDGE('',*,*,#15856,.T.);
#20206=ORIENTED_EDGE('',*,*,#15857,.F.);
#20207=ORIENTED_EDGE('',*,*,#15858,.T.);
#20208=ORIENTED_EDGE('',*,*,#15859,.F.);
#20209=ORIENTED_EDGE('',*,*,#15860,.T.);
#20210=ORIENTED_EDGE('',*,*,#15861,.F.);
#20211=ORIENTED_EDGE('',*,*,#15862,.T.);
#20212=ORIENTED_EDGE('',*,*,#15863,.F.);
#20213=ORIENTED_EDGE('',*,*,#15864,.T.);
#20214=ORIENTED_EDGE('',*,*,#15865,.F.);
#20215=ORIENTED_EDGE('',*,*,#15866,.T.);
#20216=ORIENTED_EDGE('',*,*,#15867,.F.);
#20217=ORIENTED_EDGE('',*,*,#15868,.T.);
#20218=ORIENTED_EDGE('',*,*,#15869,.F.);
#20219=ORIENTED_EDGE('',*,*,#15870,.T.);
#20220=ORIENTED_EDGE('',*,*,#15871,.F.);
#20221=ORIENTED_EDGE('',*,*,#15872,.T.);
#20222=ORIENTED_EDGE('',*,*,#15873,.F.);
#20223=ORIENTED_EDGE('',*,*,#15874,.T.);
#20224=ORIENTED_EDGE('',*,*,#15875,.F.);
#20225=ORIENTED_EDGE('',*,*,#15876,.T.);
#20226=ORIENTED_EDGE('',*,*,#15877,.F.);
#20227=ORIENTED_EDGE('',*,*,#15878,.T.);
#20228=ORIENTED_EDGE('',*,*,#15879,.F.);
#20229=ORIENTED_EDGE('',*,*,#15880,.T.);
#20230=ORIENTED_EDGE('',*,*,#15881,.F.);
#20231=ORIENTED_EDGE('',*,*,#15882,.T.);
#20232=ORIENTED_EDGE('',*,*,#15883,.F.);
#20233=ORIENTED_EDGE('',*,*,#15884,.T.);
#20234=ORIENTED_EDGE('',*,*,#15885,.F.);
#20235=ORIENTED_EDGE('',*,*,#15886,.T.);
#20236=ORIENTED_EDGE('',*,*,#15887,.F.);
#20237=ORIENTED_EDGE('',*,*,#15888,.T.);
#20238=ORIENTED_EDGE('',*,*,#15889,.F.);
#20239=ORIENTED_EDGE('',*,*,#15890,.T.);
#20240=ORIENTED_EDGE('',*,*,#15891,.F.);
#20241=ORIENTED_EDGE('',*,*,#15892,.T.);
#20242=ORIENTED_EDGE('',*,*,#15893,.F.);
#20243=ORIENTED_EDGE('',*,*,#15894,.T.);
#20244=ORIENTED_EDGE('',*,*,#15895,.F.);
#20245=ORIENTED_EDGE('',*,*,#15896,.T.);
#20246=ORIENTED_EDGE('',*,*,#15897,.F.);
#20247=ORIENTED_EDGE('',*,*,#15898,.T.);
#20248=ORIENTED_EDGE('',*,*,#15899,.F.);
#20249=ORIENTED_EDGE('',*,*,#15900,.T.);
#20250=ORIENTED_EDGE('',*,*,#15901,.F.);
#20251=ORIENTED_EDGE('',*,*,#15902,.T.);
#20252=ORIENTED_EDGE('',*,*,#15903,.F.);
#20253=ORIENTED_EDGE('',*,*,#15904,.T.);
#20254=ORIENTED_EDGE('',*,*,#15905,.F.);
#20255=ORIENTED_EDGE('',*,*,#15906,.T.);
#20256=ORIENTED_EDGE('',*,*,#15907,.F.);
#20257=ORIENTED_EDGE('',*,*,#15908,.T.);
#20258=ORIENTED_EDGE('',*,*,#15909,.F.);
#20259=ORIENTED_EDGE('',*,*,#15910,.T.);
#20260=ORIENTED_EDGE('',*,*,#15911,.F.);
#20261=ORIENTED_EDGE('',*,*,#15912,.T.);
#20262=ORIENTED_EDGE('',*,*,#15913,.F.);
#20263=ORIENTED_EDGE('',*,*,#15914,.T.);
#20264=ORIENTED_EDGE('',*,*,#15915,.F.);
#20265=ORIENTED_EDGE('',*,*,#15916,.T.);
#20266=ORIENTED_EDGE('',*,*,#15917,.F.);
#20267=ORIENTED_EDGE('',*,*,#15918,.T.);
#20268=ORIENTED_EDGE('',*,*,#15919,.F.);
#20269=ORIENTED_EDGE('',*,*,#15920,.T.);
#20270=ORIENTED_EDGE('',*,*,#15921,.F.);
#20271=ORIENTED_EDGE('',*,*,#15922,.T.);
#20272=ORIENTED_EDGE('',*,*,#15923,.F.);
#20273=ORIENTED_EDGE('',*,*,#15924,.T.);
#20274=ORIENTED_EDGE('',*,*,#15925,.F.);
#20275=ORIENTED_EDGE('',*,*,#15926,.T.);
#20276=ORIENTED_EDGE('',*,*,#15927,.F.);
#20277=ORIENTED_EDGE('',*,*,#15928,.T.);
#20278=ORIENTED_EDGE('',*,*,#15929,.F.);
#20279=ORIENTED_EDGE('',*,*,#15930,.T.);
#20280=ORIENTED_EDGE('',*,*,#15931,.F.);
#20281=ORIENTED_EDGE('',*,*,#15932,.T.);
#20282=ORIENTED_EDGE('',*,*,#15933,.F.);
#20283=ORIENTED_EDGE('',*,*,#15934,.T.);
#20284=ORIENTED_EDGE('',*,*,#15935,.F.);
#20285=ORIENTED_EDGE('',*,*,#15936,.T.);
#20286=ORIENTED_EDGE('',*,*,#15937,.F.);
#20287=ORIENTED_EDGE('',*,*,#15938,.T.);
#20288=ORIENTED_EDGE('',*,*,#15939,.F.);
#20289=ORIENTED_EDGE('',*,*,#15940,.T.);
#20290=ORIENTED_EDGE('',*,*,#15941,.F.);
#20291=ORIENTED_EDGE('',*,*,#15942,.F.);
#20292=ORIENTED_EDGE('',*,*,#15943,.T.);
#20293=ORIENTED_EDGE('',*,*,#15944,.F.);
#20294=ORIENTED_EDGE('',*,*,#15945,.T.);
#20295=ORIENTED_EDGE('',*,*,#15946,.T.);
#20296=ORIENTED_EDGE('',*,*,#15947,.F.);
#20297=ORIENTED_EDGE('',*,*,#15948,.T.);
#20298=ORIENTED_EDGE('',*,*,#15949,.F.);
#20299=ORIENTED_EDGE('',*,*,#15950,.T.);
#20300=ORIENTED_EDGE('',*,*,#15951,.F.);
#20301=ORIENTED_EDGE('',*,*,#15952,.F.);
#20302=ORIENTED_EDGE('',*,*,#15953,.T.);
#20303=ORIENTED_EDGE('',*,*,#15954,.F.);
#20304=ORIENTED_EDGE('',*,*,#15955,.F.);
#20305=ORIENTED_EDGE('',*,*,#15956,.T.);
#20306=ORIENTED_EDGE('',*,*,#15957,.F.);
#20307=ORIENTED_EDGE('',*,*,#15958,.T.);
#20308=ORIENTED_EDGE('',*,*,#15959,.F.);
#20309=ORIENTED_EDGE('',*,*,#15960,.F.);
#20310=ORIENTED_EDGE('',*,*,#15961,.T.);
#20311=ORIENTED_EDGE('',*,*,#15962,.F.);
#20312=ORIENTED_EDGE('',*,*,#15963,.F.);
#20313=ORIENTED_EDGE('',*,*,#15964,.T.);
#20314=ORIENTED_EDGE('',*,*,#15965,.F.);
#20315=ORIENTED_EDGE('',*,*,#15966,.T.);
#20316=ORIENTED_EDGE('',*,*,#15967,.F.);
#20317=ORIENTED_EDGE('',*,*,#15968,.F.);
#20318=ORIENTED_EDGE('',*,*,#15969,.T.);
#20319=ORIENTED_EDGE('',*,*,#15970,.F.);
#20320=ORIENTED_EDGE('',*,*,#15971,.F.);
#20321=ORIENTED_EDGE('',*,*,#15972,.T.);
#20322=ORIENTED_EDGE('',*,*,#15973,.F.);
#20323=ORIENTED_EDGE('',*,*,#15974,.T.);
#20324=ORIENTED_EDGE('',*,*,#15975,.F.);
#20325=ORIENTED_EDGE('',*,*,#15976,.F.);
#20326=ORIENTED_EDGE('',*,*,#15977,.T.);
#20327=ORIENTED_EDGE('',*,*,#15978,.F.);
#20328=ORIENTED_EDGE('',*,*,#15979,.F.);
#20329=ORIENTED_EDGE('',*,*,#15980,.T.);
#20330=ORIENTED_EDGE('',*,*,#15981,.F.);
#20331=ORIENTED_EDGE('',*,*,#15982,.T.);
#20332=ORIENTED_EDGE('',*,*,#15983,.F.);
#20333=ORIENTED_EDGE('',*,*,#15984,.F.);
#20334=ORIENTED_EDGE('',*,*,#15985,.T.);
#20335=ORIENTED_EDGE('',*,*,#15986,.F.);
#20336=ORIENTED_EDGE('',*,*,#15987,.F.);
#20337=ORIENTED_EDGE('',*,*,#15988,.T.);
#20338=ORIENTED_EDGE('',*,*,#15989,.F.);
#20339=ORIENTED_EDGE('',*,*,#15990,.T.);
#20340=ORIENTED_EDGE('',*,*,#15991,.F.);
#20341=ORIENTED_EDGE('',*,*,#15992,.F.);
#20342=ORIENTED_EDGE('',*,*,#15993,.T.);
#20343=ORIENTED_EDGE('',*,*,#15994,.F.);
#20344=ORIENTED_EDGE('',*,*,#15995,.F.);
#20345=ORIENTED_EDGE('',*,*,#15996,.T.);
#20346=ORIENTED_EDGE('',*,*,#15997,.F.);
#20347=ORIENTED_EDGE('',*,*,#15998,.T.);
#20348=ORIENTED_EDGE('',*,*,#15999,.F.);
#20349=ORIENTED_EDGE('',*,*,#16000,.F.);
#20350=ORIENTED_EDGE('',*,*,#16001,.T.);
#20351=ORIENTED_EDGE('',*,*,#16002,.F.);
#20352=ORIENTED_EDGE('',*,*,#16003,.F.);
#20353=ORIENTED_EDGE('',*,*,#16004,.T.);
#20354=ORIENTED_EDGE('',*,*,#16005,.F.);
#20355=ORIENTED_EDGE('',*,*,#16006,.T.);
#20356=ORIENTED_EDGE('',*,*,#16007,.F.);
#20357=ORIENTED_EDGE('',*,*,#16008,.F.);
#20358=ORIENTED_EDGE('',*,*,#16009,.T.);
#20359=ORIENTED_EDGE('',*,*,#16010,.F.);
#20360=ORIENTED_EDGE('',*,*,#16011,.F.);
#20361=ORIENTED_EDGE('',*,*,#16012,.T.);
#20362=ORIENTED_EDGE('',*,*,#16013,.F.);
#20363=ORIENTED_EDGE('',*,*,#16014,.T.);
#20364=ORIENTED_EDGE('',*,*,#16015,.F.);
#20365=ORIENTED_EDGE('',*,*,#16016,.F.);
#20366=ORIENTED_EDGE('',*,*,#16017,.T.);
#20367=ORIENTED_EDGE('',*,*,#16018,.F.);
#20368=ORIENTED_EDGE('',*,*,#16019,.F.);
#20369=ORIENTED_EDGE('',*,*,#16020,.T.);
#20370=ORIENTED_EDGE('',*,*,#16021,.F.);
#20371=ORIENTED_EDGE('',*,*,#16022,.T.);
#20372=ORIENTED_EDGE('',*,*,#16023,.F.);
#20373=ORIENTED_EDGE('',*,*,#16024,.F.);
#20374=ORIENTED_EDGE('',*,*,#16025,.T.);
#20375=ORIENTED_EDGE('',*,*,#16026,.F.);
#20376=ORIENTED_EDGE('',*,*,#16027,.F.);
#20377=ORIENTED_EDGE('',*,*,#16028,.T.);
#20378=ORIENTED_EDGE('',*,*,#16029,.F.);
#20379=ORIENTED_EDGE('',*,*,#16030,.T.);
#20380=ORIENTED_EDGE('',*,*,#16031,.F.);
#20381=ORIENTED_EDGE('',*,*,#16032,.T.);
#20382=ORIENTED_EDGE('',*,*,#16033,.F.);
#20383=ORIENTED_EDGE('',*,*,#16034,.T.);
#20384=ORIENTED_EDGE('',*,*,#16035,.F.);
#20385=ORIENTED_EDGE('',*,*,#16036,.T.);
#20386=ORIENTED_EDGE('',*,*,#16037,.F.);
#20387=ORIENTED_EDGE('',*,*,#16038,.T.);
#20388=ORIENTED_EDGE('',*,*,#16039,.F.);
#20389=ORIENTED_EDGE('',*,*,#16040,.T.);
#20390=ORIENTED_EDGE('',*,*,#16041,.F.);
#20391=ORIENTED_EDGE('',*,*,#16042,.T.);
#20392=ORIENTED_EDGE('',*,*,#16043,.F.);
#20393=ORIENTED_EDGE('',*,*,#16044,.T.);
#20394=ORIENTED_EDGE('',*,*,#16045,.F.);
#20395=ORIENTED_EDGE('',*,*,#16046,.T.);
#20396=ORIENTED_EDGE('',*,*,#16047,.F.);
#20397=ORIENTED_EDGE('',*,*,#16048,.T.);
#20398=ORIENTED_EDGE('',*,*,#16049,.F.);
#20399=ORIENTED_EDGE('',*,*,#16050,.T.);
#20400=ORIENTED_EDGE('',*,*,#16051,.F.);
#20401=ORIENTED_EDGE('',*,*,#16052,.T.);
#20402=ORIENTED_EDGE('',*,*,#16053,.F.);
#20403=ORIENTED_EDGE('',*,*,#16054,.T.);
#20404=ORIENTED_EDGE('',*,*,#16055,.T.);
#20405=ORIENTED_EDGE('',*,*,#16056,.F.);
#20406=ORIENTED_EDGE('',*,*,#16057,.T.);
#20407=ORIENTED_EDGE('',*,*,#16058,.F.);
#20408=ORIENTED_EDGE('',*,*,#16059,.T.);
#20409=ORIENTED_EDGE('',*,*,#16060,.F.);
#20410=ORIENTED_EDGE('',*,*,#16061,.T.);
#20411=ORIENTED_EDGE('',*,*,#16062,.F.);
#20412=ORIENTED_EDGE('',*,*,#16063,.T.);
#20413=ORIENTED_EDGE('',*,*,#16064,.F.);
#20414=ORIENTED_EDGE('',*,*,#16065,.T.);
#20415=ORIENTED_EDGE('',*,*,#16066,.F.);
#20416=ORIENTED_EDGE('',*,*,#16067,.T.);
#20417=ORIENTED_EDGE('',*,*,#16068,.F.);
#20418=ORIENTED_EDGE('',*,*,#16069,.T.);
#20419=ORIENTED_EDGE('',*,*,#16070,.F.);
#20420=ORIENTED_EDGE('',*,*,#16071,.T.);
#20421=ORIENTED_EDGE('',*,*,#16072,.F.);
#20422=ORIENTED_EDGE('',*,*,#16073,.T.);
#20423=ORIENTED_EDGE('',*,*,#16074,.F.);
#20424=ORIENTED_EDGE('',*,*,#16075,.T.);
#20425=ORIENTED_EDGE('',*,*,#16076,.F.);
#20426=ORIENTED_EDGE('',*,*,#16077,.T.);
#20427=ORIENTED_EDGE('',*,*,#16078,.F.);
#20428=ORIENTED_EDGE('',*,*,#16079,.T.);
#20429=ORIENTED_EDGE('',*,*,#16080,.F.);
#20430=ORIENTED_EDGE('',*,*,#16081,.T.);
#20431=ORIENTED_EDGE('',*,*,#16082,.F.);
#20432=ORIENTED_EDGE('',*,*,#16083,.T.);
#20433=ORIENTED_EDGE('',*,*,#16084,.F.);
#20434=ORIENTED_EDGE('',*,*,#16085,.T.);
#20435=ORIENTED_EDGE('',*,*,#16086,.F.);
#20436=ORIENTED_EDGE('',*,*,#16087,.T.);
#20437=ORIENTED_EDGE('',*,*,#16088,.F.);
#20438=ORIENTED_EDGE('',*,*,#16089,.T.);
#20439=ORIENTED_EDGE('',*,*,#16090,.F.);
#20440=ORIENTED_EDGE('',*,*,#16091,.T.);
#20441=ORIENTED_EDGE('',*,*,#16092,.F.);
#20442=ORIENTED_EDGE('',*,*,#16093,.T.);
#20443=ORIENTED_EDGE('',*,*,#16094,.F.);
#20444=ORIENTED_EDGE('',*,*,#16095,.T.);
#20445=ORIENTED_EDGE('',*,*,#16096,.F.);
#20446=ORIENTED_EDGE('',*,*,#16097,.T.);
#20447=ORIENTED_EDGE('',*,*,#16098,.F.);
#20448=ORIENTED_EDGE('',*,*,#16099,.T.);
#20449=ORIENTED_EDGE('',*,*,#16100,.F.);
#20450=ORIENTED_EDGE('',*,*,#16101,.T.);
#20451=ORIENTED_EDGE('',*,*,#16102,.F.);
#20452=ORIENTED_EDGE('',*,*,#16103,.T.);
#20453=ORIENTED_EDGE('',*,*,#16104,.F.);
#20454=ORIENTED_EDGE('',*,*,#16105,.T.);
#20455=ORIENTED_EDGE('',*,*,#16106,.F.);
#20456=ORIENTED_EDGE('',*,*,#16107,.T.);
#20457=ORIENTED_EDGE('',*,*,#16108,.F.);
#20458=ORIENTED_EDGE('',*,*,#16109,.T.);
#20459=ORIENTED_EDGE('',*,*,#16110,.F.);
#20460=ORIENTED_EDGE('',*,*,#16111,.T.);
#20461=ORIENTED_EDGE('',*,*,#16112,.F.);
#20462=ORIENTED_EDGE('',*,*,#16113,.T.);
#20463=ORIENTED_EDGE('',*,*,#16114,.F.);
#20464=ORIENTED_EDGE('',*,*,#16115,.T.);
#20465=ORIENTED_EDGE('',*,*,#16116,.F.);
#20466=ORIENTED_EDGE('',*,*,#16117,.T.);
#20467=ORIENTED_EDGE('',*,*,#16118,.F.);
#20468=ORIENTED_EDGE('',*,*,#16119,.T.);
#20469=ORIENTED_EDGE('',*,*,#16120,.F.);
#20470=ORIENTED_EDGE('',*,*,#16121,.T.);
#20471=ORIENTED_EDGE('',*,*,#16122,.F.);
#20472=ORIENTED_EDGE('',*,*,#16123,.T.);
#20473=ORIENTED_EDGE('',*,*,#16124,.F.);
#20474=ORIENTED_EDGE('',*,*,#16125,.T.);
#20475=ORIENTED_EDGE('',*,*,#16126,.F.);
#20476=ORIENTED_EDGE('',*,*,#16127,.T.);
#20477=ORIENTED_EDGE('',*,*,#16128,.F.);
#20478=ORIENTED_EDGE('',*,*,#16129,.T.);
#20479=ORIENTED_EDGE('',*,*,#16130,.F.);
#20480=ORIENTED_EDGE('',*,*,#16131,.T.);
#20481=ORIENTED_EDGE('',*,*,#16132,.F.);
#20482=ORIENTED_EDGE('',*,*,#16133,.T.);
#20483=ORIENTED_EDGE('',*,*,#16134,.F.);
#20484=ORIENTED_EDGE('',*,*,#16135,.T.);
#20485=ORIENTED_EDGE('',*,*,#16136,.F.);
#20486=ORIENTED_EDGE('',*,*,#16137,.T.);
#20487=ORIENTED_EDGE('',*,*,#16138,.F.);
#20488=ORIENTED_EDGE('',*,*,#16139,.T.);
#20489=ORIENTED_EDGE('',*,*,#16140,.F.);
#20490=ORIENTED_EDGE('',*,*,#16141,.T.);
#20491=ORIENTED_EDGE('',*,*,#16142,.F.);
#20492=ORIENTED_EDGE('',*,*,#16143,.T.);
#20493=ORIENTED_EDGE('',*,*,#16144,.F.);
#20494=ORIENTED_EDGE('',*,*,#16145,.T.);
#20495=ORIENTED_EDGE('',*,*,#16146,.F.);
#20496=ORIENTED_EDGE('',*,*,#16147,.T.);
#20497=ORIENTED_EDGE('',*,*,#16148,.F.);
#20498=ORIENTED_EDGE('',*,*,#16149,.T.);
#20499=ORIENTED_EDGE('',*,*,#16150,.F.);
#20500=ORIENTED_EDGE('',*,*,#16151,.T.);
#20501=ORIENTED_EDGE('',*,*,#16152,.F.);
#20502=ORIENTED_EDGE('',*,*,#16153,.T.);
#20503=ORIENTED_EDGE('',*,*,#16154,.F.);
#20504=ORIENTED_EDGE('',*,*,#16155,.T.);
#20505=ORIENTED_EDGE('',*,*,#16156,.F.);
#20506=ORIENTED_EDGE('',*,*,#16157,.T.);
#20507=ORIENTED_EDGE('',*,*,#16158,.F.);
#20508=ORIENTED_EDGE('',*,*,#16159,.F.);
#20509=ORIENTED_EDGE('',*,*,#16160,.F.);
#20510=ORIENTED_EDGE('',*,*,#16161,.T.);
#20511=ORIENTED_EDGE('',*,*,#16162,.F.);
#20512=ORIENTED_EDGE('',*,*,#16163,.T.);
#20513=ORIENTED_EDGE('',*,*,#16164,.F.);
#20514=ORIENTED_EDGE('',*,*,#16165,.F.);
#20515=ORIENTED_EDGE('',*,*,#16166,.T.);
#20516=ORIENTED_EDGE('',*,*,#16167,.T.);
#20517=ORIENTED_EDGE('',*,*,#16168,.F.);
#20518=ORIENTED_EDGE('',*,*,#16169,.T.);
#20519=ORIENTED_EDGE('',*,*,#16170,.F.);
#20520=ORIENTED_EDGE('',*,*,#16171,.T.);
#20521=ORIENTED_EDGE('',*,*,#16172,.F.);
#20522=ORIENTED_EDGE('',*,*,#16173,.T.);
#20523=ORIENTED_EDGE('',*,*,#16174,.F.);
#20524=ORIENTED_EDGE('',*,*,#16175,.T.);
#20525=ORIENTED_EDGE('',*,*,#16176,.F.);
#20526=ORIENTED_EDGE('',*,*,#16177,.T.);
#20527=ORIENTED_EDGE('',*,*,#16178,.F.);
#20528=ORIENTED_EDGE('',*,*,#16179,.T.);
#20529=ORIENTED_EDGE('',*,*,#16180,.F.);
#20530=ORIENTED_EDGE('',*,*,#16181,.T.);
#20531=ORIENTED_EDGE('',*,*,#16182,.F.);
#20532=ORIENTED_EDGE('',*,*,#16183,.T.);
#20533=ORIENTED_EDGE('',*,*,#16184,.F.);
#20534=ORIENTED_EDGE('',*,*,#16185,.T.);
#20535=ORIENTED_EDGE('',*,*,#16186,.F.);
#20536=ORIENTED_EDGE('',*,*,#16187,.T.);
#20537=ORIENTED_EDGE('',*,*,#16188,.F.);
#20538=ORIENTED_EDGE('',*,*,#16189,.T.);
#20539=ORIENTED_EDGE('',*,*,#16190,.F.);
#20540=ORIENTED_EDGE('',*,*,#16191,.F.);
#20541=ORIENTED_EDGE('',*,*,#16192,.T.);
#20542=ORIENTED_EDGE('',*,*,#16193,.F.);
#20543=ORIENTED_EDGE('',*,*,#16194,.T.);
#20544=ORIENTED_EDGE('',*,*,#16195,.F.);
#20545=ORIENTED_EDGE('',*,*,#16196,.T.);
#20546=ORIENTED_EDGE('',*,*,#16197,.F.);
#20547=ORIENTED_EDGE('',*,*,#16198,.T.);
#20548=ORIENTED_EDGE('',*,*,#16199,.F.);
#20549=ORIENTED_EDGE('',*,*,#16200,.T.);
#20550=ORIENTED_EDGE('',*,*,#16201,.F.);
#20551=ORIENTED_EDGE('',*,*,#16202,.T.);
#20552=ORIENTED_EDGE('',*,*,#16203,.F.);
#20553=ORIENTED_EDGE('',*,*,#16204,.T.);
#20554=ORIENTED_EDGE('',*,*,#16205,.F.);
#20555=ORIENTED_EDGE('',*,*,#16206,.T.);
#20556=ORIENTED_EDGE('',*,*,#16207,.F.);
#20557=ORIENTED_EDGE('',*,*,#16208,.T.);
#20558=ORIENTED_EDGE('',*,*,#16209,.F.);
#20559=ORIENTED_EDGE('',*,*,#16210,.T.);
#20560=ORIENTED_EDGE('',*,*,#16211,.F.);
#20561=ORIENTED_EDGE('',*,*,#16212,.T.);
#20562=ORIENTED_EDGE('',*,*,#16213,.F.);
#20563=ORIENTED_EDGE('',*,*,#16214,.T.);
#20564=ORIENTED_EDGE('',*,*,#16215,.F.);
#20565=ORIENTED_EDGE('',*,*,#16216,.T.);
#20566=ORIENTED_EDGE('',*,*,#16217,.F.);
#20567=ORIENTED_EDGE('',*,*,#16218,.T.);
#20568=ORIENTED_EDGE('',*,*,#16219,.F.);
#20569=ORIENTED_EDGE('',*,*,#16220,.T.);
#20570=ORIENTED_EDGE('',*,*,#16221,.F.);
#20571=ORIENTED_EDGE('',*,*,#16222,.T.);
#20572=ORIENTED_EDGE('',*,*,#16223,.F.);
#20573=ORIENTED_EDGE('',*,*,#16224,.T.);
#20574=ORIENTED_EDGE('',*,*,#16225,.F.);
#20575=ORIENTED_EDGE('',*,*,#16226,.T.);
#20576=ORIENTED_EDGE('',*,*,#16227,.F.);
#20577=ORIENTED_EDGE('',*,*,#16228,.T.);
#20578=ORIENTED_EDGE('',*,*,#16229,.F.);
#20579=ORIENTED_EDGE('',*,*,#16230,.T.);
#20580=ORIENTED_EDGE('',*,*,#16231,.F.);
#20581=ORIENTED_EDGE('',*,*,#16232,.T.);
#20582=ORIENTED_EDGE('',*,*,#16233,.F.);
#20583=ORIENTED_EDGE('',*,*,#16234,.T.);
#20584=ORIENTED_EDGE('',*,*,#16235,.F.);
#20585=ORIENTED_EDGE('',*,*,#16236,.T.);
#20586=ORIENTED_EDGE('',*,*,#16237,.F.);
#20587=ORIENTED_EDGE('',*,*,#16238,.T.);
#20588=ORIENTED_EDGE('',*,*,#16239,.F.);
#20589=ORIENTED_EDGE('',*,*,#16240,.T.);
#20590=ORIENTED_EDGE('',*,*,#16241,.F.);
#20591=ORIENTED_EDGE('',*,*,#16242,.T.);
#20592=ORIENTED_EDGE('',*,*,#16243,.F.);
#20593=ORIENTED_EDGE('',*,*,#16244,.T.);
#20594=ORIENTED_EDGE('',*,*,#16245,.F.);
#20595=ORIENTED_EDGE('',*,*,#16246,.T.);
#20596=ORIENTED_EDGE('',*,*,#16247,.F.);
#20597=ORIENTED_EDGE('',*,*,#16248,.T.);
#20598=ORIENTED_EDGE('',*,*,#16249,.F.);
#20599=ORIENTED_EDGE('',*,*,#16250,.T.);
#20600=ORIENTED_EDGE('',*,*,#16251,.F.);
#20601=ORIENTED_EDGE('',*,*,#16252,.T.);
#20602=ORIENTED_EDGE('',*,*,#16253,.F.);
#20603=ORIENTED_EDGE('',*,*,#16254,.T.);
#20604=ORIENTED_EDGE('',*,*,#16255,.F.);
#20605=ORIENTED_EDGE('',*,*,#16256,.T.);
#20606=ORIENTED_EDGE('',*,*,#16257,.F.);
#20607=ORIENTED_EDGE('',*,*,#16258,.T.);
#20608=ORIENTED_EDGE('',*,*,#16259,.F.);
#20609=ORIENTED_EDGE('',*,*,#16260,.T.);
#20610=ORIENTED_EDGE('',*,*,#16261,.F.);
#20611=ORIENTED_EDGE('',*,*,#16262,.T.);
#20612=ORIENTED_EDGE('',*,*,#16263,.F.);
#20613=ORIENTED_EDGE('',*,*,#16264,.T.);
#20614=ORIENTED_EDGE('',*,*,#16265,.F.);
#20615=ORIENTED_EDGE('',*,*,#16266,.T.);
#20616=ORIENTED_EDGE('',*,*,#16267,.F.);
#20617=ORIENTED_EDGE('',*,*,#16268,.T.);
#20618=ORIENTED_EDGE('',*,*,#16269,.F.);
#20619=ORIENTED_EDGE('',*,*,#16270,.T.);
#20620=ORIENTED_EDGE('',*,*,#16271,.F.);
#20621=ORIENTED_EDGE('',*,*,#16272,.T.);
#20622=ORIENTED_EDGE('',*,*,#16273,.F.);
#20623=ORIENTED_EDGE('',*,*,#16274,.T.);
#20624=ORIENTED_EDGE('',*,*,#16275,.F.);
#20625=ORIENTED_EDGE('',*,*,#16276,.T.);
#20626=ORIENTED_EDGE('',*,*,#16277,.F.);
#20627=ORIENTED_EDGE('',*,*,#16278,.T.);
#20628=ORIENTED_EDGE('',*,*,#16279,.F.);
#20629=ORIENTED_EDGE('',*,*,#16280,.T.);
#20630=ORIENTED_EDGE('',*,*,#16281,.F.);
#20631=ORIENTED_EDGE('',*,*,#16282,.T.);
#20632=ORIENTED_EDGE('',*,*,#16283,.F.);
#20633=ORIENTED_EDGE('',*,*,#16284,.T.);
#20634=ORIENTED_EDGE('',*,*,#16285,.F.);
#20635=ORIENTED_EDGE('',*,*,#16286,.T.);
#20636=ORIENTED_EDGE('',*,*,#16287,.F.);
#20637=ORIENTED_EDGE('',*,*,#16288,.T.);
#20638=ORIENTED_EDGE('',*,*,#16289,.F.);
#20639=ORIENTED_EDGE('',*,*,#16290,.T.);
#20640=ORIENTED_EDGE('',*,*,#16291,.F.);
#20641=ORIENTED_EDGE('',*,*,#16292,.T.);
#20642=ORIENTED_EDGE('',*,*,#16293,.F.);
#20643=ORIENTED_EDGE('',*,*,#16294,.T.);
#20644=ORIENTED_EDGE('',*,*,#16295,.F.);
#20645=ORIENTED_EDGE('',*,*,#16296,.F.);
#20646=ORIENTED_EDGE('',*,*,#16297,.T.);
#20647=ORIENTED_EDGE('',*,*,#16298,.F.);
#20648=ORIENTED_EDGE('',*,*,#16299,.F.);
#20649=ORIENTED_EDGE('',*,*,#16300,.T.);
#20650=ORIENTED_EDGE('',*,*,#16301,.F.);
#20651=ORIENTED_EDGE('',*,*,#16302,.T.);
#20652=ORIENTED_EDGE('',*,*,#16303,.F.);
#20653=ORIENTED_EDGE('',*,*,#16304,.F.);
#20654=ORIENTED_EDGE('',*,*,#16305,.T.);
#20655=ORIENTED_EDGE('',*,*,#16306,.F.);
#20656=ORIENTED_EDGE('',*,*,#16307,.F.);
#20657=ORIENTED_EDGE('',*,*,#16308,.T.);
#20658=ORIENTED_EDGE('',*,*,#16309,.F.);
#20659=ORIENTED_EDGE('',*,*,#16310,.T.);
#20660=ORIENTED_EDGE('',*,*,#16311,.F.);
#20661=ORIENTED_EDGE('',*,*,#16312,.F.);
#20662=ORIENTED_EDGE('',*,*,#16313,.T.);
#20663=ORIENTED_EDGE('',*,*,#16314,.F.);
#20664=ORIENTED_EDGE('',*,*,#16315,.F.);
#20665=ORIENTED_EDGE('',*,*,#16316,.T.);
#20666=ORIENTED_EDGE('',*,*,#16317,.F.);
#20667=ORIENTED_EDGE('',*,*,#16318,.T.);
#20668=ORIENTED_EDGE('',*,*,#16319,.F.);
#20669=ORIENTED_EDGE('',*,*,#16320,.F.);
#20670=ORIENTED_EDGE('',*,*,#16321,.T.);
#20671=ORIENTED_EDGE('',*,*,#16322,.F.);
#20672=ORIENTED_EDGE('',*,*,#16323,.F.);
#20673=ORIENTED_EDGE('',*,*,#16324,.T.);
#20674=ORIENTED_EDGE('',*,*,#16325,.F.);
#20675=ORIENTED_EDGE('',*,*,#16326,.T.);
#20676=ORIENTED_EDGE('',*,*,#16327,.F.);
#20677=ORIENTED_EDGE('',*,*,#16328,.F.);
#20678=ORIENTED_EDGE('',*,*,#16329,.T.);
#20679=ORIENTED_EDGE('',*,*,#16330,.F.);
#20680=ORIENTED_EDGE('',*,*,#16331,.F.);
#20681=ORIENTED_EDGE('',*,*,#16332,.T.);
#20682=ORIENTED_EDGE('',*,*,#16333,.F.);
#20683=ORIENTED_EDGE('',*,*,#16334,.T.);
#20684=ORIENTED_EDGE('',*,*,#16335,.F.);
#20685=ORIENTED_EDGE('',*,*,#16336,.F.);
#20686=ORIENTED_EDGE('',*,*,#16337,.T.);
#20687=ORIENTED_EDGE('',*,*,#16338,.F.);
#20688=ORIENTED_EDGE('',*,*,#16339,.F.);
#20689=ORIENTED_EDGE('',*,*,#16340,.T.);
#20690=ORIENTED_EDGE('',*,*,#16341,.F.);
#20691=ORIENTED_EDGE('',*,*,#16342,.T.);
#20692=ORIENTED_EDGE('',*,*,#16343,.F.);
#20693=ORIENTED_EDGE('',*,*,#16344,.F.);
#20694=ORIENTED_EDGE('',*,*,#16345,.T.);
#20695=ORIENTED_EDGE('',*,*,#16346,.F.);
#20696=ORIENTED_EDGE('',*,*,#16347,.F.);
#20697=ORIENTED_EDGE('',*,*,#16348,.T.);
#20698=ORIENTED_EDGE('',*,*,#16349,.F.);
#20699=ORIENTED_EDGE('',*,*,#16350,.T.);
#20700=ORIENTED_EDGE('',*,*,#16351,.F.);
#20701=ORIENTED_EDGE('',*,*,#16352,.T.);
#20702=ORIENTED_EDGE('',*,*,#16353,.F.);
#20703=ORIENTED_EDGE('',*,*,#16354,.T.);
#20704=ORIENTED_EDGE('',*,*,#16355,.F.);
#20705=ORIENTED_EDGE('',*,*,#16356,.T.);
#20706=ORIENTED_EDGE('',*,*,#16357,.F.);
#20707=ORIENTED_EDGE('',*,*,#16358,.T.);
#20708=ORIENTED_EDGE('',*,*,#16359,.F.);
#20709=ORIENTED_EDGE('',*,*,#16360,.T.);
#20710=ORIENTED_EDGE('',*,*,#16361,.F.);
#20711=ORIENTED_EDGE('',*,*,#16362,.T.);
#20712=ORIENTED_EDGE('',*,*,#16363,.F.);
#20713=ORIENTED_EDGE('',*,*,#16364,.T.);
#20714=ORIENTED_EDGE('',*,*,#16365,.F.);
#20715=ORIENTED_EDGE('',*,*,#16366,.T.);
#20716=ORIENTED_EDGE('',*,*,#16367,.F.);
#20717=ORIENTED_EDGE('',*,*,#16368,.T.);
#20718=ORIENTED_EDGE('',*,*,#16369,.F.);
#20719=ORIENTED_EDGE('',*,*,#16370,.T.);
#20720=ORIENTED_EDGE('',*,*,#16371,.F.);
#20721=ORIENTED_EDGE('',*,*,#16372,.T.);
#20722=ORIENTED_EDGE('',*,*,#16373,.F.);
#20723=ORIENTED_EDGE('',*,*,#16374,.T.);
#20724=ORIENTED_EDGE('',*,*,#16375,.T.);
#20725=ORIENTED_EDGE('',*,*,#16376,.F.);
#20726=ORIENTED_EDGE('',*,*,#16377,.T.);
#20727=ORIENTED_EDGE('',*,*,#16378,.F.);
#20728=ORIENTED_EDGE('',*,*,#16379,.T.);
#20729=ORIENTED_EDGE('',*,*,#16380,.F.);
#20730=ORIENTED_EDGE('',*,*,#16381,.T.);
#20731=ORIENTED_EDGE('',*,*,#16382,.F.);
#20732=ORIENTED_EDGE('',*,*,#16383,.T.);
#20733=ORIENTED_EDGE('',*,*,#16384,.F.);
#20734=ORIENTED_EDGE('',*,*,#16385,.T.);
#20735=ORIENTED_EDGE('',*,*,#16386,.F.);
#20736=ORIENTED_EDGE('',*,*,#16387,.T.);
#20737=ORIENTED_EDGE('',*,*,#16388,.F.);
#20738=ORIENTED_EDGE('',*,*,#16389,.T.);
#20739=ORIENTED_EDGE('',*,*,#16390,.F.);
#20740=ORIENTED_EDGE('',*,*,#16391,.T.);
#20741=ORIENTED_EDGE('',*,*,#16392,.F.);
#20742=ORIENTED_EDGE('',*,*,#16393,.T.);
#20743=ORIENTED_EDGE('',*,*,#16394,.F.);
#20744=ORIENTED_EDGE('',*,*,#16395,.T.);
#20745=ORIENTED_EDGE('',*,*,#16396,.F.);
#20746=ORIENTED_EDGE('',*,*,#16397,.T.);
#20747=ORIENTED_EDGE('',*,*,#16398,.F.);
#20748=ORIENTED_EDGE('',*,*,#16399,.T.);
#20749=ORIENTED_EDGE('',*,*,#16400,.F.);
#20750=ORIENTED_EDGE('',*,*,#16401,.T.);
#20751=ORIENTED_EDGE('',*,*,#16402,.F.);
#20752=ORIENTED_EDGE('',*,*,#16403,.T.);
#20753=ORIENTED_EDGE('',*,*,#16404,.F.);
#20754=ORIENTED_EDGE('',*,*,#16405,.T.);
#20755=ORIENTED_EDGE('',*,*,#16406,.F.);
#20756=ORIENTED_EDGE('',*,*,#16407,.T.);
#20757=ORIENTED_EDGE('',*,*,#16408,.F.);
#20758=ORIENTED_EDGE('',*,*,#16409,.T.);
#20759=ORIENTED_EDGE('',*,*,#16410,.F.);
#20760=ORIENTED_EDGE('',*,*,#16411,.T.);
#20761=ORIENTED_EDGE('',*,*,#16412,.F.);
#20762=ORIENTED_EDGE('',*,*,#16413,.T.);
#20763=ORIENTED_EDGE('',*,*,#16414,.F.);
#20764=ORIENTED_EDGE('',*,*,#16415,.T.);
#20765=ORIENTED_EDGE('',*,*,#16416,.F.);
#20766=ORIENTED_EDGE('',*,*,#16417,.T.);
#20767=ORIENTED_EDGE('',*,*,#16418,.F.);
#20768=ORIENTED_EDGE('',*,*,#16419,.T.);
#20769=ORIENTED_EDGE('',*,*,#16420,.F.);
#20770=ORIENTED_EDGE('',*,*,#16421,.T.);
#20771=ORIENTED_EDGE('',*,*,#16422,.F.);
#20772=ORIENTED_EDGE('',*,*,#16423,.T.);
#20773=ORIENTED_EDGE('',*,*,#16424,.F.);
#20774=ORIENTED_EDGE('',*,*,#16425,.T.);
#20775=ORIENTED_EDGE('',*,*,#16426,.F.);
#20776=ORIENTED_EDGE('',*,*,#16427,.T.);
#20777=ORIENTED_EDGE('',*,*,#16428,.F.);
#20778=ORIENTED_EDGE('',*,*,#16429,.T.);
#20779=ORIENTED_EDGE('',*,*,#16430,.F.);
#20780=ORIENTED_EDGE('',*,*,#16431,.T.);
#20781=ORIENTED_EDGE('',*,*,#16432,.F.);
#20782=ORIENTED_EDGE('',*,*,#16433,.T.);
#20783=ORIENTED_EDGE('',*,*,#16434,.F.);
#20784=ORIENTED_EDGE('',*,*,#16435,.T.);
#20785=ORIENTED_EDGE('',*,*,#16436,.F.);
#20786=ORIENTED_EDGE('',*,*,#16437,.T.);
#20787=ORIENTED_EDGE('',*,*,#16438,.F.);
#20788=ORIENTED_EDGE('',*,*,#16439,.T.);
#20789=ORIENTED_EDGE('',*,*,#16440,.F.);
#20790=ORIENTED_EDGE('',*,*,#16441,.T.);
#20791=ORIENTED_EDGE('',*,*,#16442,.F.);
#20792=ORIENTED_EDGE('',*,*,#16443,.T.);
#20793=ORIENTED_EDGE('',*,*,#16444,.F.);
#20794=ORIENTED_EDGE('',*,*,#16445,.T.);
#20795=ORIENTED_EDGE('',*,*,#16446,.F.);
#20796=ORIENTED_EDGE('',*,*,#16447,.T.);
#20797=ORIENTED_EDGE('',*,*,#16448,.F.);
#20798=ORIENTED_EDGE('',*,*,#16449,.T.);
#20799=ORIENTED_EDGE('',*,*,#16450,.F.);
#20800=ORIENTED_EDGE('',*,*,#16451,.T.);
#20801=ORIENTED_EDGE('',*,*,#16452,.F.);
#20802=ORIENTED_EDGE('',*,*,#16453,.T.);
#20803=ORIENTED_EDGE('',*,*,#16454,.F.);
#20804=ORIENTED_EDGE('',*,*,#16455,.T.);
#20805=ORIENTED_EDGE('',*,*,#16456,.F.);
#20806=ORIENTED_EDGE('',*,*,#16457,.T.);
#20807=ORIENTED_EDGE('',*,*,#16458,.F.);
#20808=ORIENTED_EDGE('',*,*,#16459,.T.);
#20809=ORIENTED_EDGE('',*,*,#16460,.F.);
#20810=ORIENTED_EDGE('',*,*,#16461,.T.);
#20811=ORIENTED_EDGE('',*,*,#16462,.F.);
#20812=ORIENTED_EDGE('',*,*,#16463,.T.);
#20813=ORIENTED_EDGE('',*,*,#16464,.F.);
#20814=ORIENTED_EDGE('',*,*,#16465,.T.);
#20815=ORIENTED_EDGE('',*,*,#16466,.F.);
#20816=ORIENTED_EDGE('',*,*,#16467,.T.);
#20817=ORIENTED_EDGE('',*,*,#16468,.F.);
#20818=ORIENTED_EDGE('',*,*,#16469,.T.);
#20819=ORIENTED_EDGE('',*,*,#16470,.F.);
#20820=ORIENTED_EDGE('',*,*,#16471,.T.);
#20821=ORIENTED_EDGE('',*,*,#16472,.F.);
#20822=ORIENTED_EDGE('',*,*,#16473,.T.);
#20823=ORIENTED_EDGE('',*,*,#16474,.F.);
#20824=ORIENTED_EDGE('',*,*,#16475,.T.);
#20825=ORIENTED_EDGE('',*,*,#16476,.F.);
#20826=ORIENTED_EDGE('',*,*,#16477,.T.);
#20827=ORIENTED_EDGE('',*,*,#16478,.F.);
#20828=ORIENTED_EDGE('',*,*,#16479,.T.);
#20829=ORIENTED_EDGE('',*,*,#16480,.F.);
#20830=ORIENTED_EDGE('',*,*,#16481,.T.);
#20831=ORIENTED_EDGE('',*,*,#16482,.F.);
#20832=ORIENTED_EDGE('',*,*,#16483,.T.);
#20833=ORIENTED_EDGE('',*,*,#16484,.F.);
#20834=ORIENTED_EDGE('',*,*,#16485,.T.);
#20835=ORIENTED_EDGE('',*,*,#16486,.F.);
#20836=ORIENTED_EDGE('',*,*,#16487,.T.);
#20837=ORIENTED_EDGE('',*,*,#16488,.F.);
#20838=ORIENTED_EDGE('',*,*,#16489,.T.);
#20839=ORIENTED_EDGE('',*,*,#16490,.F.);
#20840=ORIENTED_EDGE('',*,*,#16491,.T.);
#20841=ORIENTED_EDGE('',*,*,#16492,.F.);
#20842=ORIENTED_EDGE('',*,*,#16493,.T.);
#20843=ORIENTED_EDGE('',*,*,#16494,.F.);
#20844=ORIENTED_EDGE('',*,*,#16495,.T.);
#20845=ORIENTED_EDGE('',*,*,#16496,.F.);
#20846=ORIENTED_EDGE('',*,*,#16497,.T.);
#20847=ORIENTED_EDGE('',*,*,#16498,.F.);
#20848=ORIENTED_EDGE('',*,*,#16499,.T.);
#20849=ORIENTED_EDGE('',*,*,#16500,.F.);
#20850=ORIENTED_EDGE('',*,*,#16501,.T.);
#20851=ORIENTED_EDGE('',*,*,#16502,.F.);
#20852=ORIENTED_EDGE('',*,*,#16503,.F.);
#20853=ORIENTED_EDGE('',*,*,#16504,.T.);
#20854=ORIENTED_EDGE('',*,*,#16505,.F.);
#20855=ORIENTED_EDGE('',*,*,#16506,.T.);
#20856=ORIENTED_EDGE('',*,*,#16507,.F.);
#20857=ORIENTED_EDGE('',*,*,#16508,.T.);
#20858=ORIENTED_EDGE('',*,*,#16509,.F.);
#20859=ORIENTED_EDGE('',*,*,#16510,.T.);
#20860=ORIENTED_EDGE('',*,*,#16511,.F.);
#20861=ORIENTED_EDGE('',*,*,#16512,.T.);
#20862=ORIENTED_EDGE('',*,*,#16513,.F.);
#20863=ORIENTED_EDGE('',*,*,#16514,.T.);
#20864=ORIENTED_EDGE('',*,*,#16515,.F.);
#20865=ORIENTED_EDGE('',*,*,#16516,.T.);
#20866=ORIENTED_EDGE('',*,*,#16517,.F.);
#20867=ORIENTED_EDGE('',*,*,#16518,.T.);
#20868=ORIENTED_EDGE('',*,*,#16519,.F.);
#20869=ORIENTED_EDGE('',*,*,#16520,.T.);
#20870=ORIENTED_EDGE('',*,*,#16521,.F.);
#20871=ORIENTED_EDGE('',*,*,#16522,.T.);
#20872=ORIENTED_EDGE('',*,*,#16523,.F.);
#20873=ORIENTED_EDGE('',*,*,#16524,.T.);
#20874=ORIENTED_EDGE('',*,*,#16525,.F.);
#20875=ORIENTED_EDGE('',*,*,#16526,.T.);
#20876=ORIENTED_EDGE('',*,*,#16527,.F.);
#20877=ORIENTED_EDGE('',*,*,#16528,.T.);
#20878=ORIENTED_EDGE('',*,*,#16529,.F.);
#20879=ORIENTED_EDGE('',*,*,#16530,.T.);
#20880=ORIENTED_EDGE('',*,*,#16531,.F.);
#20881=ORIENTED_EDGE('',*,*,#16532,.T.);
#20882=ORIENTED_EDGE('',*,*,#16533,.F.);
#20883=ORIENTED_EDGE('',*,*,#16534,.T.);
#20884=ORIENTED_EDGE('',*,*,#16535,.F.);
#20885=ORIENTED_EDGE('',*,*,#16536,.T.);
#20886=ORIENTED_EDGE('',*,*,#16537,.F.);
#20887=ORIENTED_EDGE('',*,*,#16538,.T.);
#20888=ORIENTED_EDGE('',*,*,#16539,.F.);
#20889=ORIENTED_EDGE('',*,*,#16540,.T.);
#20890=ORIENTED_EDGE('',*,*,#16541,.F.);
#20891=ORIENTED_EDGE('',*,*,#16542,.T.);
#20892=ORIENTED_EDGE('',*,*,#16543,.F.);
#20893=ORIENTED_EDGE('',*,*,#16544,.T.);
#20894=ORIENTED_EDGE('',*,*,#16545,.F.);
#20895=ORIENTED_EDGE('',*,*,#16546,.T.);
#20896=ORIENTED_EDGE('',*,*,#16547,.F.);
#20897=ORIENTED_EDGE('',*,*,#16548,.T.);
#20898=ORIENTED_EDGE('',*,*,#16549,.F.);
#20899=ORIENTED_EDGE('',*,*,#16550,.T.);
#20900=ORIENTED_EDGE('',*,*,#16551,.F.);
#20901=ORIENTED_EDGE('',*,*,#16552,.T.);
#20902=ORIENTED_EDGE('',*,*,#16553,.F.);
#20903=ORIENTED_EDGE('',*,*,#16554,.T.);
#20904=ORIENTED_EDGE('',*,*,#16555,.F.);
#20905=ORIENTED_EDGE('',*,*,#16556,.T.);
#20906=ORIENTED_EDGE('',*,*,#16557,.F.);
#20907=ORIENTED_EDGE('',*,*,#16558,.T.);
#20908=ORIENTED_EDGE('',*,*,#16559,.F.);
#20909=ORIENTED_EDGE('',*,*,#16560,.T.);
#20910=ORIENTED_EDGE('',*,*,#16561,.F.);
#20911=ORIENTED_EDGE('',*,*,#16562,.T.);
#20912=ORIENTED_EDGE('',*,*,#16563,.F.);
#20913=ORIENTED_EDGE('',*,*,#16564,.T.);
#20914=ORIENTED_EDGE('',*,*,#16565,.F.);
#20915=ORIENTED_EDGE('',*,*,#16566,.T.);
#20916=ORIENTED_EDGE('',*,*,#16567,.F.);
#20917=ORIENTED_EDGE('',*,*,#16568,.T.);
#20918=ORIENTED_EDGE('',*,*,#16569,.F.);
#20919=ORIENTED_EDGE('',*,*,#16570,.T.);
#20920=ORIENTED_EDGE('',*,*,#16571,.F.);
#20921=ORIENTED_EDGE('',*,*,#16572,.T.);
#20922=ORIENTED_EDGE('',*,*,#16573,.F.);
#20923=ORIENTED_EDGE('',*,*,#16574,.T.);
#20924=ORIENTED_EDGE('',*,*,#16575,.F.);
#20925=ORIENTED_EDGE('',*,*,#16576,.T.);
#20926=ORIENTED_EDGE('',*,*,#16577,.F.);
#20927=ORIENTED_EDGE('',*,*,#16578,.T.);
#20928=ORIENTED_EDGE('',*,*,#16579,.F.);
#20929=ORIENTED_EDGE('',*,*,#16580,.T.);
#20930=ORIENTED_EDGE('',*,*,#16581,.F.);
#20931=ORIENTED_EDGE('',*,*,#16582,.T.);
#20932=ORIENTED_EDGE('',*,*,#16583,.F.);
#20933=ORIENTED_EDGE('',*,*,#16584,.T.);
#20934=ORIENTED_EDGE('',*,*,#16585,.F.);
#20935=ORIENTED_EDGE('',*,*,#16586,.T.);
#20936=ORIENTED_EDGE('',*,*,#16587,.F.);
#20937=ORIENTED_EDGE('',*,*,#16588,.T.);
#20938=ORIENTED_EDGE('',*,*,#16589,.F.);
#20939=ORIENTED_EDGE('',*,*,#16590,.T.);
#20940=ORIENTED_EDGE('',*,*,#16591,.F.);
#20941=ORIENTED_EDGE('',*,*,#16592,.T.);
#20942=ORIENTED_EDGE('',*,*,#16593,.F.);
#20943=ORIENTED_EDGE('',*,*,#16594,.T.);
#20944=ORIENTED_EDGE('',*,*,#16595,.F.);
#20945=ORIENTED_EDGE('',*,*,#16596,.T.);
#20946=ORIENTED_EDGE('',*,*,#16597,.F.);
#20947=ORIENTED_EDGE('',*,*,#16598,.T.);
#20948=ORIENTED_EDGE('',*,*,#16599,.F.);
#20949=ORIENTED_EDGE('',*,*,#16600,.T.);
#20950=ORIENTED_EDGE('',*,*,#16601,.F.);
#20951=ORIENTED_EDGE('',*,*,#16602,.T.);
#20952=ORIENTED_EDGE('',*,*,#16603,.F.);
#20953=ORIENTED_EDGE('',*,*,#16604,.T.);
#20954=ORIENTED_EDGE('',*,*,#16605,.F.);
#20955=ORIENTED_EDGE('',*,*,#16606,.T.);
#20956=ORIENTED_EDGE('',*,*,#15181,.F.);
#20957=ORIENTED_EDGE('',*,*,#16607,.T.);
#20958=ORIENTED_EDGE('',*,*,#16608,.T.);
#20959=ORIENTED_EDGE('',*,*,#16609,.F.);
#20960=ORIENTED_EDGE('',*,*,#16610,.T.);
#20961=ORIENTED_EDGE('',*,*,#16611,.T.);
#20962=ORIENTED_EDGE('',*,*,#16612,.F.);
#20963=ORIENTED_EDGE('',*,*,#16613,.F.);
#20964=ORIENTED_EDGE('',*,*,#16614,.F.);
#20965=ORIENTED_EDGE('',*,*,#16615,.F.);
#20966=ORIENTED_EDGE('',*,*,#16616,.T.);
#20967=ORIENTED_EDGE('',*,*,#16617,.T.);
#20968=ORIENTED_EDGE('',*,*,#16618,.F.);
#20969=ORIENTED_EDGE('',*,*,#16619,.T.);
#20970=ORIENTED_EDGE('',*,*,#16620,.F.);
#20971=ORIENTED_EDGE('',*,*,#16621,.T.);
#20972=ORIENTED_EDGE('',*,*,#16622,.T.);
#20973=ORIENTED_EDGE('',*,*,#16623,.F.);
#20974=ORIENTED_EDGE('',*,*,#16624,.F.);
#20975=ORIENTED_EDGE('',*,*,#16625,.T.);
#20976=ORIENTED_EDGE('',*,*,#16626,.F.);
#20977=ORIENTED_EDGE('',*,*,#16627,.T.);
#20978=ORIENTED_EDGE('',*,*,#16628,.T.);
#20979=ORIENTED_EDGE('',*,*,#16629,.F.);
#20980=ORIENTED_EDGE('',*,*,#16630,.T.);
#20981=ORIENTED_EDGE('',*,*,#16631,.F.);
#20982=ORIENTED_EDGE('',*,*,#16632,.T.);
#20983=ORIENTED_EDGE('',*,*,#16633,.T.);
#20984=ORIENTED_EDGE('',*,*,#16634,.F.);
#20985=ORIENTED_EDGE('',*,*,#16635,.T.);
#20986=ORIENTED_EDGE('',*,*,#16636,.F.);
#20987=ORIENTED_EDGE('',*,*,#16637,.T.);
#20988=ORIENTED_EDGE('',*,*,#16638,.F.);
#20989=ORIENTED_EDGE('',*,*,#16639,.T.);
#20990=ORIENTED_EDGE('',*,*,#16640,.F.);
#20991=ORIENTED_EDGE('',*,*,#16641,.T.);
#20992=ORIENTED_EDGE('',*,*,#16642,.F.);
#20993=ORIENTED_EDGE('',*,*,#16643,.T.);
#20994=ORIENTED_EDGE('',*,*,#16644,.F.);
#20995=ORIENTED_EDGE('',*,*,#16645,.T.);
#20996=ORIENTED_EDGE('',*,*,#16646,.F.);
#20997=ORIENTED_EDGE('',*,*,#16647,.T.);
#20998=ORIENTED_EDGE('',*,*,#16648,.F.);
#20999=ORIENTED_EDGE('',*,*,#16649,.T.);
#21000=ORIENTED_EDGE('',*,*,#16650,.F.);
#21001=ORIENTED_EDGE('',*,*,#16651,.T.);
#21002=ORIENTED_EDGE('',*,*,#16652,.F.);
#21003=ORIENTED_EDGE('',*,*,#16653,.T.);
#21004=ORIENTED_EDGE('',*,*,#16654,.F.);
#21005=ORIENTED_EDGE('',*,*,#16655,.T.);
#21006=ORIENTED_EDGE('',*,*,#16656,.F.);
#21007=ORIENTED_EDGE('',*,*,#16657,.T.);
#21008=ORIENTED_EDGE('',*,*,#16658,.F.);
#21009=ORIENTED_EDGE('',*,*,#16659,.T.);
#21010=ORIENTED_EDGE('',*,*,#16660,.F.);
#21011=ORIENTED_EDGE('',*,*,#16661,.T.);
#21012=ORIENTED_EDGE('',*,*,#16662,.F.);
#21013=ORIENTED_EDGE('',*,*,#16663,.T.);
#21014=ORIENTED_EDGE('',*,*,#16664,.F.);
#21015=ORIENTED_EDGE('',*,*,#16665,.T.);
#21016=ORIENTED_EDGE('',*,*,#16666,.F.);
#21017=ORIENTED_EDGE('',*,*,#16667,.T.);
#21018=ORIENTED_EDGE('',*,*,#16668,.F.);
#21019=ORIENTED_EDGE('',*,*,#16669,.T.);
#21020=ORIENTED_EDGE('',*,*,#16670,.F.);
#21021=ORIENTED_EDGE('',*,*,#16671,.T.);
#21022=ORIENTED_EDGE('',*,*,#16672,.F.);
#21023=ORIENTED_EDGE('',*,*,#16673,.T.);
#21024=ORIENTED_EDGE('',*,*,#16674,.F.);
#21025=ORIENTED_EDGE('',*,*,#16675,.T.);
#21026=ORIENTED_EDGE('',*,*,#16676,.F.);
#21027=ORIENTED_EDGE('',*,*,#16677,.T.);
#21028=ORIENTED_EDGE('',*,*,#16678,.F.);
#21029=ORIENTED_EDGE('',*,*,#16679,.T.);
#21030=ORIENTED_EDGE('',*,*,#16680,.F.);
#21031=ORIENTED_EDGE('',*,*,#16681,.T.);
#21032=ORIENTED_EDGE('',*,*,#16682,.F.);
#21033=ORIENTED_EDGE('',*,*,#16683,.T.);
#21034=ORIENTED_EDGE('',*,*,#16684,.F.);
#21035=ORIENTED_EDGE('',*,*,#16685,.T.);
#21036=ORIENTED_EDGE('',*,*,#16686,.F.);
#21037=ORIENTED_EDGE('',*,*,#16687,.T.);
#21038=ORIENTED_EDGE('',*,*,#16688,.F.);
#21039=ORIENTED_EDGE('',*,*,#16689,.T.);
#21040=ORIENTED_EDGE('',*,*,#16690,.F.);
#21041=ORIENTED_EDGE('',*,*,#16691,.T.);
#21042=ORIENTED_EDGE('',*,*,#16692,.F.);
#21043=ORIENTED_EDGE('',*,*,#16693,.T.);
#21044=ORIENTED_EDGE('',*,*,#16694,.F.);
#21045=ORIENTED_EDGE('',*,*,#16695,.T.);
#21046=ORIENTED_EDGE('',*,*,#16696,.F.);
#21047=ORIENTED_EDGE('',*,*,#16697,.T.);
#21048=ORIENTED_EDGE('',*,*,#16698,.F.);
#21049=ORIENTED_EDGE('',*,*,#16699,.T.);
#21050=ORIENTED_EDGE('',*,*,#16700,.F.);
#21051=ORIENTED_EDGE('',*,*,#16701,.T.);
#21052=ORIENTED_EDGE('',*,*,#16702,.F.);
#21053=ORIENTED_EDGE('',*,*,#16703,.T.);
#21054=ORIENTED_EDGE('',*,*,#16704,.F.);
#21055=ORIENTED_EDGE('',*,*,#16705,.T.);
#21056=ORIENTED_EDGE('',*,*,#16706,.F.);
#21057=ORIENTED_EDGE('',*,*,#16707,.T.);
#21058=ORIENTED_EDGE('',*,*,#16708,.F.);
#21059=ORIENTED_EDGE('',*,*,#16709,.T.);
#21060=ORIENTED_EDGE('',*,*,#16710,.F.);
#21061=ORIENTED_EDGE('',*,*,#16711,.T.);
#21062=ORIENTED_EDGE('',*,*,#16712,.F.);
#21063=ORIENTED_EDGE('',*,*,#16713,.T.);
#21064=ORIENTED_EDGE('',*,*,#16714,.F.);
#21065=ORIENTED_EDGE('',*,*,#16715,.T.);
#21066=ORIENTED_EDGE('',*,*,#16716,.F.);
#21067=ORIENTED_EDGE('',*,*,#16717,.T.);
#21068=ORIENTED_EDGE('',*,*,#16718,.F.);
#21069=ORIENTED_EDGE('',*,*,#16719,.T.);
#21070=ORIENTED_EDGE('',*,*,#16720,.F.);
#21071=ORIENTED_EDGE('',*,*,#16721,.T.);
#21072=ORIENTED_EDGE('',*,*,#16722,.F.);
#21073=ORIENTED_EDGE('',*,*,#16723,.T.);
#21074=ORIENTED_EDGE('',*,*,#16724,.F.);
#21075=ORIENTED_EDGE('',*,*,#16725,.T.);
#21076=ORIENTED_EDGE('',*,*,#16726,.F.);
#21077=ORIENTED_EDGE('',*,*,#16727,.T.);
#21078=ORIENTED_EDGE('',*,*,#16728,.F.);
#21079=ORIENTED_EDGE('',*,*,#16729,.T.);
#21080=ORIENTED_EDGE('',*,*,#16730,.F.);
#21081=ORIENTED_EDGE('',*,*,#16731,.T.);
#21082=ORIENTED_EDGE('',*,*,#16732,.F.);
#21083=ORIENTED_EDGE('',*,*,#16733,.T.);
#21084=ORIENTED_EDGE('',*,*,#16734,.F.);
#21085=ORIENTED_EDGE('',*,*,#16735,.T.);
#21086=ORIENTED_EDGE('',*,*,#16736,.F.);
#21087=ORIENTED_EDGE('',*,*,#16737,.T.);
#21088=ORIENTED_EDGE('',*,*,#16738,.T.);
#21089=ORIENTED_EDGE('',*,*,#16739,.T.);
#21090=ORIENTED_EDGE('',*,*,#16740,.F.);
#21091=ORIENTED_EDGE('',*,*,#16741,.T.);
#21092=ORIENTED_EDGE('',*,*,#16742,.T.);
#21093=ORIENTED_EDGE('',*,*,#16743,.F.);
#21094=ORIENTED_EDGE('',*,*,#16744,.T.);
#21095=ORIENTED_EDGE('',*,*,#16745,.F.);
#21096=ORIENTED_EDGE('',*,*,#16746,.T.);
#21097=ORIENTED_EDGE('',*,*,#16747,.F.);
#21098=ORIENTED_EDGE('',*,*,#16748,.F.);
#21099=ORIENTED_EDGE('',*,*,#16749,.T.);
#21100=ORIENTED_EDGE('',*,*,#16750,.F.);
#21101=ORIENTED_EDGE('',*,*,#16751,.T.);
#21102=ORIENTED_EDGE('',*,*,#16752,.F.);
#21103=ORIENTED_EDGE('',*,*,#16753,.F.);
#21104=ORIENTED_EDGE('',*,*,#16754,.T.);
#21105=ORIENTED_EDGE('',*,*,#16755,.F.);
#21106=ORIENTED_EDGE('',*,*,#16756,.T.);
#21107=ORIENTED_EDGE('',*,*,#16757,.T.);
#21108=ORIENTED_EDGE('',*,*,#16758,.F.);
#21109=ORIENTED_EDGE('',*,*,#16759,.F.);
#21110=ORIENTED_EDGE('',*,*,#16760,.T.);
#21111=ORIENTED_EDGE('',*,*,#16761,.F.);
#21112=ORIENTED_EDGE('',*,*,#16762,.T.);
#21113=ORIENTED_EDGE('',*,*,#16763,.F.);
#21114=ORIENTED_EDGE('',*,*,#16764,.F.);
#21115=ORIENTED_EDGE('',*,*,#16765,.T.);
#21116=ORIENTED_EDGE('',*,*,#16766,.F.);
#21117=ORIENTED_EDGE('',*,*,#16767,.T.);
#21118=ORIENTED_EDGE('',*,*,#16768,.F.);
#21119=ORIENTED_EDGE('',*,*,#16769,.T.);
#21120=ORIENTED_EDGE('',*,*,#16770,.F.);
#21121=ORIENTED_EDGE('',*,*,#16771,.T.);
#21122=ORIENTED_EDGE('',*,*,#16772,.F.);
#21123=ORIENTED_EDGE('',*,*,#16773,.T.);
#21124=ORIENTED_EDGE('',*,*,#16774,.F.);
#21125=ORIENTED_EDGE('',*,*,#16775,.T.);
#21126=ORIENTED_EDGE('',*,*,#16776,.F.);
#21127=ORIENTED_EDGE('',*,*,#16777,.T.);
#21128=ORIENTED_EDGE('',*,*,#16778,.F.);
#21129=ORIENTED_EDGE('',*,*,#16779,.T.);
#21130=ORIENTED_EDGE('',*,*,#16780,.F.);
#21131=ORIENTED_EDGE('',*,*,#16781,.T.);
#21132=ORIENTED_EDGE('',*,*,#16782,.F.);
#21133=ORIENTED_EDGE('',*,*,#16783,.T.);
#21134=ORIENTED_EDGE('',*,*,#16784,.F.);
#21135=ORIENTED_EDGE('',*,*,#16785,.T.);
#21136=ORIENTED_EDGE('',*,*,#16786,.F.);
#21137=ORIENTED_EDGE('',*,*,#16787,.T.);
#21138=ORIENTED_EDGE('',*,*,#16788,.F.);
#21139=ORIENTED_EDGE('',*,*,#16789,.T.);
#21140=ORIENTED_EDGE('',*,*,#16790,.F.);
#21141=ORIENTED_EDGE('',*,*,#16791,.T.);
#21142=ORIENTED_EDGE('',*,*,#16792,.F.);
#21143=ORIENTED_EDGE('',*,*,#16793,.T.);
#21144=ORIENTED_EDGE('',*,*,#16794,.F.);
#21145=ORIENTED_EDGE('',*,*,#16795,.T.);
#21146=ORIENTED_EDGE('',*,*,#16796,.F.);
#21147=ORIENTED_EDGE('',*,*,#16797,.T.);
#21148=ORIENTED_EDGE('',*,*,#16798,.F.);
#21149=ORIENTED_EDGE('',*,*,#16799,.T.);
#21150=ORIENTED_EDGE('',*,*,#16800,.F.);
#21151=ORIENTED_EDGE('',*,*,#16801,.T.);
#21152=ORIENTED_EDGE('',*,*,#16802,.F.);
#21153=ORIENTED_EDGE('',*,*,#16803,.T.);
#21154=ORIENTED_EDGE('',*,*,#16804,.F.);
#21155=ORIENTED_EDGE('',*,*,#16805,.T.);
#21156=ORIENTED_EDGE('',*,*,#16806,.F.);
#21157=ORIENTED_EDGE('',*,*,#16807,.T.);
#21158=ORIENTED_EDGE('',*,*,#16808,.F.);
#21159=ORIENTED_EDGE('',*,*,#16809,.T.);
#21160=ORIENTED_EDGE('',*,*,#16810,.F.);
#21161=ORIENTED_EDGE('',*,*,#16811,.T.);
#21162=ORIENTED_EDGE('',*,*,#16812,.F.);
#21163=ORIENTED_EDGE('',*,*,#16813,.T.);
#21164=ORIENTED_EDGE('',*,*,#16814,.F.);
#21165=ORIENTED_EDGE('',*,*,#16815,.T.);
#21166=ORIENTED_EDGE('',*,*,#16816,.F.);
#21167=ORIENTED_EDGE('',*,*,#16817,.T.);
#21168=ORIENTED_EDGE('',*,*,#16818,.F.);
#21169=ORIENTED_EDGE('',*,*,#16819,.T.);
#21170=ORIENTED_EDGE('',*,*,#16820,.F.);
#21171=ORIENTED_EDGE('',*,*,#16821,.T.);
#21172=ORIENTED_EDGE('',*,*,#16822,.F.);
#21173=ORIENTED_EDGE('',*,*,#16823,.T.);
#21174=ORIENTED_EDGE('',*,*,#16824,.F.);
#21175=ORIENTED_EDGE('',*,*,#16825,.T.);
#21176=ORIENTED_EDGE('',*,*,#16826,.F.);
#21177=ORIENTED_EDGE('',*,*,#16827,.T.);
#21178=ORIENTED_EDGE('',*,*,#16828,.F.);
#21179=ORIENTED_EDGE('',*,*,#16829,.T.);
#21180=ORIENTED_EDGE('',*,*,#16830,.F.);
#21181=ORIENTED_EDGE('',*,*,#16831,.T.);
#21182=ORIENTED_EDGE('',*,*,#16832,.F.);
#21183=ORIENTED_EDGE('',*,*,#16833,.T.);
#21184=ORIENTED_EDGE('',*,*,#16834,.F.);
#21185=ORIENTED_EDGE('',*,*,#16835,.T.);
#21186=ORIENTED_EDGE('',*,*,#16836,.F.);
#21187=ORIENTED_EDGE('',*,*,#16837,.T.);
#21188=ORIENTED_EDGE('',*,*,#16838,.F.);
#21189=ORIENTED_EDGE('',*,*,#16839,.T.);
#21190=ORIENTED_EDGE('',*,*,#16840,.F.);
#21191=ORIENTED_EDGE('',*,*,#16841,.T.);
#21192=ORIENTED_EDGE('',*,*,#16842,.F.);
#21193=ORIENTED_EDGE('',*,*,#16843,.T.);
#21194=ORIENTED_EDGE('',*,*,#16844,.F.);
#21195=ORIENTED_EDGE('',*,*,#16845,.T.);
#21196=ORIENTED_EDGE('',*,*,#16846,.F.);
#21197=ORIENTED_EDGE('',*,*,#16847,.T.);
#21198=ORIENTED_EDGE('',*,*,#16848,.F.);
#21199=ORIENTED_EDGE('',*,*,#16849,.T.);
#21200=ORIENTED_EDGE('',*,*,#16850,.F.);
#21201=ORIENTED_EDGE('',*,*,#16851,.T.);
#21202=ORIENTED_EDGE('',*,*,#16852,.F.);
#21203=ORIENTED_EDGE('',*,*,#16853,.T.);
#21204=ORIENTED_EDGE('',*,*,#16854,.F.);
#21205=ORIENTED_EDGE('',*,*,#16855,.T.);
#21206=ORIENTED_EDGE('',*,*,#16856,.F.);
#21207=ORIENTED_EDGE('',*,*,#16857,.T.);
#21208=ORIENTED_EDGE('',*,*,#16858,.F.);
#21209=ORIENTED_EDGE('',*,*,#16859,.T.);
#21210=ORIENTED_EDGE('',*,*,#16860,.F.);
#21211=ORIENTED_EDGE('',*,*,#16861,.T.);
#21212=ORIENTED_EDGE('',*,*,#16862,.F.);
#21213=ORIENTED_EDGE('',*,*,#16863,.T.);
#21214=ORIENTED_EDGE('',*,*,#16864,.F.);
#21215=ORIENTED_EDGE('',*,*,#16865,.T.);
#21216=ORIENTED_EDGE('',*,*,#16866,.F.);
#21217=ORIENTED_EDGE('',*,*,#16867,.T.);
#21218=ORIENTED_EDGE('',*,*,#16868,.F.);
#21219=ORIENTED_EDGE('',*,*,#16869,.F.);
#21220=ORIENTED_EDGE('',*,*,#16870,.T.);
#21221=ORIENTED_EDGE('',*,*,#16871,.F.);
#21222=ORIENTED_EDGE('',*,*,#16872,.T.);
#21223=ORIENTED_EDGE('',*,*,#16873,.F.);
#21224=ORIENTED_EDGE('',*,*,#16874,.F.);
#21225=ORIENTED_EDGE('',*,*,#16875,.T.);
#21226=ORIENTED_EDGE('',*,*,#16876,.F.);
#21227=ORIENTED_EDGE('',*,*,#16877,.T.);
#21228=ORIENTED_EDGE('',*,*,#16878,.T.);
#21229=ORIENTED_EDGE('',*,*,#16879,.F.);
#21230=ORIENTED_EDGE('',*,*,#16880,.T.);
#21231=ORIENTED_EDGE('',*,*,#16881,.T.);
#21232=ORIENTED_EDGE('',*,*,#16882,.F.);
#21233=ORIENTED_EDGE('',*,*,#16883,.T.);
#21234=ORIENTED_EDGE('',*,*,#16884,.F.);
#21235=ORIENTED_EDGE('',*,*,#16885,.T.);
#21236=ORIENTED_EDGE('',*,*,#16886,.T.);
#21237=ORIENTED_EDGE('',*,*,#16887,.F.);
#21238=ORIENTED_EDGE('',*,*,#16888,.T.);
#21239=ORIENTED_EDGE('',*,*,#16889,.T.);
#21240=ORIENTED_EDGE('',*,*,#16890,.F.);
#21241=ORIENTED_EDGE('',*,*,#16891,.T.);
#21242=ORIENTED_EDGE('',*,*,#16892,.F.);
#21243=ORIENTED_EDGE('',*,*,#16893,.T.);
#21244=ORIENTED_EDGE('',*,*,#16894,.T.);
#21245=ORIENTED_EDGE('',*,*,#16895,.F.);
#21246=ORIENTED_EDGE('',*,*,#16896,.T.);
#21247=ORIENTED_EDGE('',*,*,#16897,.T.);
#21248=ORIENTED_EDGE('',*,*,#16898,.F.);
#21249=ORIENTED_EDGE('',*,*,#16899,.T.);
#21250=ORIENTED_EDGE('',*,*,#16900,.F.);
#21251=ORIENTED_EDGE('',*,*,#16901,.T.);
#21252=ORIENTED_EDGE('',*,*,#16902,.T.);
#21253=ORIENTED_EDGE('',*,*,#16903,.F.);
#21254=ORIENTED_EDGE('',*,*,#16904,.T.);
#21255=ORIENTED_EDGE('',*,*,#16905,.T.);
#21256=ORIENTED_EDGE('',*,*,#16906,.F.);
#21257=ORIENTED_EDGE('',*,*,#16907,.T.);
#21258=ORIENTED_EDGE('',*,*,#16908,.F.);
#21259=ORIENTED_EDGE('',*,*,#16909,.T.);
#21260=ORIENTED_EDGE('',*,*,#16910,.T.);
#21261=ORIENTED_EDGE('',*,*,#16911,.F.);
#21262=ORIENTED_EDGE('',*,*,#16912,.T.);
#21263=ORIENTED_EDGE('',*,*,#16913,.T.);
#21264=ORIENTED_EDGE('',*,*,#16914,.F.);
#21265=ORIENTED_EDGE('',*,*,#16915,.T.);
#21266=ORIENTED_EDGE('',*,*,#16916,.F.);
#21267=ORIENTED_EDGE('',*,*,#16917,.T.);
#21268=ORIENTED_EDGE('',*,*,#16918,.T.);
#21269=ORIENTED_EDGE('',*,*,#16919,.F.);
#21270=ORIENTED_EDGE('',*,*,#16920,.T.);
#21271=ORIENTED_EDGE('',*,*,#16921,.T.);
#21272=ORIENTED_EDGE('',*,*,#16922,.F.);
#21273=ORIENTED_EDGE('',*,*,#16923,.T.);
#21274=ORIENTED_EDGE('',*,*,#16924,.F.);
#21275=ORIENTED_EDGE('',*,*,#16925,.T.);
#21276=ORIENTED_EDGE('',*,*,#16926,.T.);
#21277=ORIENTED_EDGE('',*,*,#16927,.F.);
#21278=ORIENTED_EDGE('',*,*,#16928,.T.);
#21279=ORIENTED_EDGE('',*,*,#16929,.T.);
#21280=ORIENTED_EDGE('',*,*,#16930,.F.);
#21281=ORIENTED_EDGE('',*,*,#16931,.T.);
#21282=ORIENTED_EDGE('',*,*,#16932,.F.);
#21283=ORIENTED_EDGE('',*,*,#16933,.T.);
#21284=ORIENTED_EDGE('',*,*,#16934,.T.);
#21285=ORIENTED_EDGE('',*,*,#16935,.F.);
#21286=ORIENTED_EDGE('',*,*,#16936,.T.);
#21287=ORIENTED_EDGE('',*,*,#16937,.T.);
#21288=ORIENTED_EDGE('',*,*,#16938,.F.);
#21289=ORIENTED_EDGE('',*,*,#16939,.T.);
#21290=ORIENTED_EDGE('',*,*,#16940,.F.);
#21291=ORIENTED_EDGE('',*,*,#16941,.T.);
#21292=ORIENTED_EDGE('',*,*,#16942,.T.);
#21293=ORIENTED_EDGE('',*,*,#16943,.F.);
#21294=ORIENTED_EDGE('',*,*,#16944,.T.);
#21295=ORIENTED_EDGE('',*,*,#16945,.T.);
#21296=ORIENTED_EDGE('',*,*,#16946,.F.);
#21297=ORIENTED_EDGE('',*,*,#16947,.T.);
#21298=ORIENTED_EDGE('',*,*,#16948,.F.);
#21299=ORIENTED_EDGE('',*,*,#16949,.T.);
#21300=ORIENTED_EDGE('',*,*,#16950,.T.);
#21301=ORIENTED_EDGE('',*,*,#16951,.F.);
#21302=ORIENTED_EDGE('',*,*,#16952,.T.);
#21303=ORIENTED_EDGE('',*,*,#16953,.T.);
#21304=ORIENTED_EDGE('',*,*,#16954,.F.);
#21305=ORIENTED_EDGE('',*,*,#16955,.T.);
#21306=ORIENTED_EDGE('',*,*,#16956,.F.);
#21307=ORIENTED_EDGE('',*,*,#16957,.T.);
#21308=ORIENTED_EDGE('',*,*,#16958,.T.);
#21309=ORIENTED_EDGE('',*,*,#16959,.F.);
#21310=ORIENTED_EDGE('',*,*,#16960,.T.);
#21311=ORIENTED_EDGE('',*,*,#16961,.F.);
#21312=ORIENTED_EDGE('',*,*,#16962,.F.);
#21313=ORIENTED_EDGE('',*,*,#16963,.T.);
#21314=ORIENTED_EDGE('',*,*,#16964,.T.);
#21315=ORIENTED_EDGE('',*,*,#16965,.T.);
#21316=ORIENTED_EDGE('',*,*,#16966,.F.);
#21317=ORIENTED_EDGE('',*,*,#16967,.T.);
#21318=ORIENTED_EDGE('',*,*,#16968,.T.);
#21319=ORIENTED_EDGE('',*,*,#16969,.F.);
#21320=ORIENTED_EDGE('',*,*,#16970,.T.);
#21321=ORIENTED_EDGE('',*,*,#16971,.T.);
#21322=ORIENTED_EDGE('',*,*,#16972,.F.);
#21323=ORIENTED_EDGE('',*,*,#16973,.F.);
#21324=ORIENTED_EDGE('',*,*,#16974,.F.);
#21325=ORIENTED_EDGE('',*,*,#16975,.F.);
#21326=ORIENTED_EDGE('',*,*,#16976,.T.);
#21327=ORIENTED_EDGE('',*,*,#16977,.T.);
#21328=ORIENTED_EDGE('',*,*,#16978,.F.);
#21329=ORIENTED_EDGE('',*,*,#16979,.T.);
#21330=ORIENTED_EDGE('',*,*,#16980,.F.);
#21331=ORIENTED_EDGE('',*,*,#16981,.T.);
#21332=ORIENTED_EDGE('',*,*,#16982,.T.);
#21333=ORIENTED_EDGE('',*,*,#16983,.F.);
#21334=ORIENTED_EDGE('',*,*,#16984,.F.);
#21335=ORIENTED_EDGE('',*,*,#16985,.T.);
#21336=ORIENTED_EDGE('',*,*,#16986,.F.);
#21337=ORIENTED_EDGE('',*,*,#16987,.T.);
#21338=ORIENTED_EDGE('',*,*,#16988,.T.);
#21339=ORIENTED_EDGE('',*,*,#16989,.F.);
#21340=ORIENTED_EDGE('',*,*,#16990,.T.);
#21341=ORIENTED_EDGE('',*,*,#16991,.F.);
#21342=ORIENTED_EDGE('',*,*,#16992,.T.);
#21343=ORIENTED_EDGE('',*,*,#16993,.T.);
#21344=ORIENTED_EDGE('',*,*,#16994,.F.);
#21345=ORIENTED_EDGE('',*,*,#16995,.T.);
#21346=ORIENTED_EDGE('',*,*,#16996,.F.);
#21347=ORIENTED_EDGE('',*,*,#16997,.T.);
#21348=ORIENTED_EDGE('',*,*,#16998,.F.);
#21349=ORIENTED_EDGE('',*,*,#16999,.T.);
#21350=ORIENTED_EDGE('',*,*,#17000,.F.);
#21351=ORIENTED_EDGE('',*,*,#17001,.T.);
#21352=ORIENTED_EDGE('',*,*,#17002,.F.);
#21353=ORIENTED_EDGE('',*,*,#17003,.T.);
#21354=ORIENTED_EDGE('',*,*,#17004,.F.);
#21355=ORIENTED_EDGE('',*,*,#17005,.T.);
#21356=ORIENTED_EDGE('',*,*,#17006,.F.);
#21357=ORIENTED_EDGE('',*,*,#17007,.T.);
#21358=ORIENTED_EDGE('',*,*,#17008,.F.);
#21359=ORIENTED_EDGE('',*,*,#17009,.T.);
#21360=ORIENTED_EDGE('',*,*,#17010,.F.);
#21361=ORIENTED_EDGE('',*,*,#17011,.T.);
#21362=ORIENTED_EDGE('',*,*,#17012,.F.);
#21363=ORIENTED_EDGE('',*,*,#17013,.T.);
#21364=ORIENTED_EDGE('',*,*,#17014,.F.);
#21365=ORIENTED_EDGE('',*,*,#17015,.T.);
#21366=ORIENTED_EDGE('',*,*,#17016,.F.);
#21367=ORIENTED_EDGE('',*,*,#17017,.T.);
#21368=ORIENTED_EDGE('',*,*,#17018,.F.);
#21369=ORIENTED_EDGE('',*,*,#17019,.T.);
#21370=ORIENTED_EDGE('',*,*,#17020,.F.);
#21371=ORIENTED_EDGE('',*,*,#17021,.T.);
#21372=ORIENTED_EDGE('',*,*,#17022,.F.);
#21373=ORIENTED_EDGE('',*,*,#17023,.T.);
#21374=ORIENTED_EDGE('',*,*,#17024,.F.);
#21375=ORIENTED_EDGE('',*,*,#17025,.T.);
#21376=ORIENTED_EDGE('',*,*,#17026,.F.);
#21377=ORIENTED_EDGE('',*,*,#17027,.T.);
#21378=ORIENTED_EDGE('',*,*,#17028,.F.);
#21379=ORIENTED_EDGE('',*,*,#17029,.T.);
#21380=ORIENTED_EDGE('',*,*,#17030,.F.);
#21381=ORIENTED_EDGE('',*,*,#17031,.T.);
#21382=ORIENTED_EDGE('',*,*,#17032,.F.);
#21383=ORIENTED_EDGE('',*,*,#17033,.T.);
#21384=ORIENTED_EDGE('',*,*,#17034,.F.);
#21385=ORIENTED_EDGE('',*,*,#17035,.T.);
#21386=ORIENTED_EDGE('',*,*,#17036,.F.);
#21387=ORIENTED_EDGE('',*,*,#17037,.T.);
#21388=ORIENTED_EDGE('',*,*,#17038,.F.);
#21389=ORIENTED_EDGE('',*,*,#17039,.T.);
#21390=ORIENTED_EDGE('',*,*,#17040,.F.);
#21391=ORIENTED_EDGE('',*,*,#17041,.T.);
#21392=ORIENTED_EDGE('',*,*,#17042,.F.);
#21393=ORIENTED_EDGE('',*,*,#17043,.T.);
#21394=ORIENTED_EDGE('',*,*,#17044,.F.);
#21395=ORIENTED_EDGE('',*,*,#17045,.T.);
#21396=ORIENTED_EDGE('',*,*,#17046,.F.);
#21397=ORIENTED_EDGE('',*,*,#17047,.T.);
#21398=ORIENTED_EDGE('',*,*,#17048,.F.);
#21399=ORIENTED_EDGE('',*,*,#17049,.T.);
#21400=ORIENTED_EDGE('',*,*,#17050,.F.);
#21401=ORIENTED_EDGE('',*,*,#17051,.T.);
#21402=ORIENTED_EDGE('',*,*,#17052,.F.);
#21403=ORIENTED_EDGE('',*,*,#17053,.T.);
#21404=ORIENTED_EDGE('',*,*,#17054,.F.);
#21405=ORIENTED_EDGE('',*,*,#17055,.T.);
#21406=ORIENTED_EDGE('',*,*,#17056,.F.);
#21407=ORIENTED_EDGE('',*,*,#17057,.T.);
#21408=ORIENTED_EDGE('',*,*,#17058,.F.);
#21409=ORIENTED_EDGE('',*,*,#17059,.T.);
#21410=ORIENTED_EDGE('',*,*,#17060,.F.);
#21411=ORIENTED_EDGE('',*,*,#17061,.T.);
#21412=ORIENTED_EDGE('',*,*,#17062,.F.);
#21413=ORIENTED_EDGE('',*,*,#17063,.T.);
#21414=ORIENTED_EDGE('',*,*,#17064,.F.);
#21415=ORIENTED_EDGE('',*,*,#17065,.T.);
#21416=ORIENTED_EDGE('',*,*,#17066,.F.);
#21417=ORIENTED_EDGE('',*,*,#17067,.T.);
#21418=ORIENTED_EDGE('',*,*,#17068,.F.);
#21419=ORIENTED_EDGE('',*,*,#17069,.T.);
#21420=ORIENTED_EDGE('',*,*,#17070,.F.);
#21421=ORIENTED_EDGE('',*,*,#17071,.T.);
#21422=ORIENTED_EDGE('',*,*,#17072,.F.);
#21423=ORIENTED_EDGE('',*,*,#17073,.T.);
#21424=ORIENTED_EDGE('',*,*,#17074,.F.);
#21425=ORIENTED_EDGE('',*,*,#17075,.T.);
#21426=ORIENTED_EDGE('',*,*,#17076,.F.);
#21427=ORIENTED_EDGE('',*,*,#17077,.T.);
#21428=ORIENTED_EDGE('',*,*,#17078,.F.);
#21429=ORIENTED_EDGE('',*,*,#17079,.T.);
#21430=ORIENTED_EDGE('',*,*,#17080,.F.);
#21431=ORIENTED_EDGE('',*,*,#17081,.T.);
#21432=ORIENTED_EDGE('',*,*,#17082,.F.);
#21433=ORIENTED_EDGE('',*,*,#17083,.T.);
#21434=ORIENTED_EDGE('',*,*,#17084,.F.);
#21435=ORIENTED_EDGE('',*,*,#17085,.T.);
#21436=ORIENTED_EDGE('',*,*,#17086,.F.);
#21437=ORIENTED_EDGE('',*,*,#17087,.T.);
#21438=ORIENTED_EDGE('',*,*,#17088,.F.);
#21439=ORIENTED_EDGE('',*,*,#17089,.T.);
#21440=ORIENTED_EDGE('',*,*,#17090,.F.);
#21441=ORIENTED_EDGE('',*,*,#17091,.T.);
#21442=ORIENTED_EDGE('',*,*,#17092,.F.);
#21443=ORIENTED_EDGE('',*,*,#17093,.T.);
#21444=ORIENTED_EDGE('',*,*,#17094,.F.);
#21445=ORIENTED_EDGE('',*,*,#17095,.T.);
#21446=ORIENTED_EDGE('',*,*,#17096,.F.);
#21447=ORIENTED_EDGE('',*,*,#17097,.T.);
#21448=ORIENTED_EDGE('',*,*,#17098,.T.);
#21449=ORIENTED_EDGE('',*,*,#17099,.T.);
#21450=ORIENTED_EDGE('',*,*,#17100,.F.);
#21451=ORIENTED_EDGE('',*,*,#17101,.T.);
#21452=ORIENTED_EDGE('',*,*,#17102,.T.);
#21453=ORIENTED_EDGE('',*,*,#17103,.F.);
#21454=ORIENTED_EDGE('',*,*,#17104,.T.);
#21455=ORIENTED_EDGE('',*,*,#17105,.F.);
#21456=ORIENTED_EDGE('',*,*,#17106,.T.);
#21457=ORIENTED_EDGE('',*,*,#17107,.F.);
#21458=ORIENTED_EDGE('',*,*,#17108,.F.);
#21459=ORIENTED_EDGE('',*,*,#17109,.T.);
#21460=ORIENTED_EDGE('',*,*,#17110,.F.);
#21461=ORIENTED_EDGE('',*,*,#17111,.T.);
#21462=ORIENTED_EDGE('',*,*,#17112,.F.);
#21463=ORIENTED_EDGE('',*,*,#17113,.F.);
#21464=ORIENTED_EDGE('',*,*,#17114,.T.);
#21465=ORIENTED_EDGE('',*,*,#17115,.F.);
#21466=ORIENTED_EDGE('',*,*,#17116,.T.);
#21467=ORIENTED_EDGE('',*,*,#17117,.T.);
#21468=ORIENTED_EDGE('',*,*,#17118,.F.);
#21469=ORIENTED_EDGE('',*,*,#17119,.F.);
#21470=ORIENTED_EDGE('',*,*,#17120,.T.);
#21471=ORIENTED_EDGE('',*,*,#17121,.F.);
#21472=ORIENTED_EDGE('',*,*,#17122,.T.);
#21473=ORIENTED_EDGE('',*,*,#17123,.F.);
#21474=ORIENTED_EDGE('',*,*,#17124,.F.);
#21475=ORIENTED_EDGE('',*,*,#17125,.T.);
#21476=ORIENTED_EDGE('',*,*,#17126,.F.);
#21477=ORIENTED_EDGE('',*,*,#17127,.T.);
#21478=ORIENTED_EDGE('',*,*,#17128,.F.);
#21479=ORIENTED_EDGE('',*,*,#17129,.T.);
#21480=ORIENTED_EDGE('',*,*,#17130,.F.);
#21481=ORIENTED_EDGE('',*,*,#17131,.T.);
#21482=ORIENTED_EDGE('',*,*,#17132,.F.);
#21483=ORIENTED_EDGE('',*,*,#17133,.T.);
#21484=ORIENTED_EDGE('',*,*,#17134,.F.);
#21485=ORIENTED_EDGE('',*,*,#17135,.T.);
#21486=ORIENTED_EDGE('',*,*,#17136,.F.);
#21487=ORIENTED_EDGE('',*,*,#17137,.T.);
#21488=ORIENTED_EDGE('',*,*,#17138,.F.);
#21489=ORIENTED_EDGE('',*,*,#17139,.T.);
#21490=ORIENTED_EDGE('',*,*,#17140,.F.);
#21491=ORIENTED_EDGE('',*,*,#17141,.T.);
#21492=ORIENTED_EDGE('',*,*,#17142,.F.);
#21493=ORIENTED_EDGE('',*,*,#17143,.T.);
#21494=ORIENTED_EDGE('',*,*,#17144,.F.);
#21495=ORIENTED_EDGE('',*,*,#17145,.T.);
#21496=ORIENTED_EDGE('',*,*,#17146,.F.);
#21497=ORIENTED_EDGE('',*,*,#17147,.T.);
#21498=ORIENTED_EDGE('',*,*,#17148,.F.);
#21499=ORIENTED_EDGE('',*,*,#17149,.T.);
#21500=ORIENTED_EDGE('',*,*,#17150,.F.);
#21501=ORIENTED_EDGE('',*,*,#17151,.T.);
#21502=ORIENTED_EDGE('',*,*,#17152,.F.);
#21503=ORIENTED_EDGE('',*,*,#17153,.T.);
#21504=ORIENTED_EDGE('',*,*,#17154,.F.);
#21505=ORIENTED_EDGE('',*,*,#17155,.T.);
#21506=ORIENTED_EDGE('',*,*,#17156,.F.);
#21507=ORIENTED_EDGE('',*,*,#17157,.T.);
#21508=ORIENTED_EDGE('',*,*,#17158,.F.);
#21509=ORIENTED_EDGE('',*,*,#17159,.T.);
#21510=ORIENTED_EDGE('',*,*,#17160,.F.);
#21511=ORIENTED_EDGE('',*,*,#17161,.T.);
#21512=ORIENTED_EDGE('',*,*,#17162,.F.);
#21513=ORIENTED_EDGE('',*,*,#17163,.T.);
#21514=ORIENTED_EDGE('',*,*,#17164,.F.);
#21515=ORIENTED_EDGE('',*,*,#17165,.T.);
#21516=ORIENTED_EDGE('',*,*,#17166,.F.);
#21517=ORIENTED_EDGE('',*,*,#17167,.T.);
#21518=ORIENTED_EDGE('',*,*,#17168,.F.);
#21519=ORIENTED_EDGE('',*,*,#17169,.T.);
#21520=ORIENTED_EDGE('',*,*,#17170,.F.);
#21521=ORIENTED_EDGE('',*,*,#17171,.T.);
#21522=ORIENTED_EDGE('',*,*,#17172,.F.);
#21523=ORIENTED_EDGE('',*,*,#17173,.T.);
#21524=ORIENTED_EDGE('',*,*,#17174,.F.);
#21525=ORIENTED_EDGE('',*,*,#17175,.T.);
#21526=ORIENTED_EDGE('',*,*,#17176,.F.);
#21527=ORIENTED_EDGE('',*,*,#17177,.T.);
#21528=ORIENTED_EDGE('',*,*,#17178,.F.);
#21529=ORIENTED_EDGE('',*,*,#17179,.T.);
#21530=ORIENTED_EDGE('',*,*,#17180,.F.);
#21531=ORIENTED_EDGE('',*,*,#17181,.T.);
#21532=ORIENTED_EDGE('',*,*,#17182,.F.);
#21533=ORIENTED_EDGE('',*,*,#17183,.T.);
#21534=ORIENTED_EDGE('',*,*,#17184,.F.);
#21535=ORIENTED_EDGE('',*,*,#17185,.T.);
#21536=ORIENTED_EDGE('',*,*,#17186,.F.);
#21537=ORIENTED_EDGE('',*,*,#17187,.T.);
#21538=ORIENTED_EDGE('',*,*,#17188,.F.);
#21539=ORIENTED_EDGE('',*,*,#17189,.T.);
#21540=ORIENTED_EDGE('',*,*,#17190,.F.);
#21541=ORIENTED_EDGE('',*,*,#17191,.T.);
#21542=ORIENTED_EDGE('',*,*,#17192,.F.);
#21543=ORIENTED_EDGE('',*,*,#17193,.T.);
#21544=ORIENTED_EDGE('',*,*,#17194,.F.);
#21545=ORIENTED_EDGE('',*,*,#17195,.T.);
#21546=ORIENTED_EDGE('',*,*,#17196,.F.);
#21547=ORIENTED_EDGE('',*,*,#17197,.T.);
#21548=ORIENTED_EDGE('',*,*,#17198,.F.);
#21549=ORIENTED_EDGE('',*,*,#17199,.T.);
#21550=ORIENTED_EDGE('',*,*,#17200,.F.);
#21551=ORIENTED_EDGE('',*,*,#17201,.T.);
#21552=ORIENTED_EDGE('',*,*,#17202,.F.);
#21553=ORIENTED_EDGE('',*,*,#17203,.T.);
#21554=ORIENTED_EDGE('',*,*,#17204,.F.);
#21555=ORIENTED_EDGE('',*,*,#17205,.T.);
#21556=ORIENTED_EDGE('',*,*,#17206,.F.);
#21557=ORIENTED_EDGE('',*,*,#17207,.T.);
#21558=ORIENTED_EDGE('',*,*,#17208,.F.);
#21559=ORIENTED_EDGE('',*,*,#17209,.T.);
#21560=ORIENTED_EDGE('',*,*,#17210,.F.);
#21561=ORIENTED_EDGE('',*,*,#17211,.T.);
#21562=ORIENTED_EDGE('',*,*,#17212,.F.);
#21563=ORIENTED_EDGE('',*,*,#17213,.T.);
#21564=ORIENTED_EDGE('',*,*,#17214,.F.);
#21565=ORIENTED_EDGE('',*,*,#17215,.T.);
#21566=ORIENTED_EDGE('',*,*,#17216,.F.);
#21567=ORIENTED_EDGE('',*,*,#17217,.T.);
#21568=ORIENTED_EDGE('',*,*,#17218,.F.);
#21569=ORIENTED_EDGE('',*,*,#17219,.T.);
#21570=ORIENTED_EDGE('',*,*,#17220,.F.);
#21571=ORIENTED_EDGE('',*,*,#17221,.T.);
#21572=ORIENTED_EDGE('',*,*,#17222,.F.);
#21573=ORIENTED_EDGE('',*,*,#17223,.T.);
#21574=ORIENTED_EDGE('',*,*,#17224,.F.);
#21575=ORIENTED_EDGE('',*,*,#17225,.T.);
#21576=ORIENTED_EDGE('',*,*,#17226,.F.);
#21577=ORIENTED_EDGE('',*,*,#17227,.T.);
#21578=ORIENTED_EDGE('',*,*,#17228,.F.);
#21579=ORIENTED_EDGE('',*,*,#17229,.F.);
#21580=ORIENTED_EDGE('',*,*,#17230,.T.);
#21581=ORIENTED_EDGE('',*,*,#17231,.F.);
#21582=ORIENTED_EDGE('',*,*,#17232,.T.);
#21583=ORIENTED_EDGE('',*,*,#17233,.F.);
#21584=ORIENTED_EDGE('',*,*,#17234,.F.);
#21585=ORIENTED_EDGE('',*,*,#17235,.T.);
#21586=ORIENTED_EDGE('',*,*,#17236,.F.);
#21587=ORIENTED_EDGE('',*,*,#17237,.T.);
#21588=ORIENTED_EDGE('',*,*,#17238,.T.);
#21589=ORIENTED_EDGE('',*,*,#17239,.F.);
#21590=ORIENTED_EDGE('',*,*,#17240,.T.);
#21591=ORIENTED_EDGE('',*,*,#17241,.T.);
#21592=ORIENTED_EDGE('',*,*,#17242,.F.);
#21593=ORIENTED_EDGE('',*,*,#17243,.T.);
#21594=ORIENTED_EDGE('',*,*,#17244,.F.);
#21595=ORIENTED_EDGE('',*,*,#17245,.T.);
#21596=ORIENTED_EDGE('',*,*,#17246,.T.);
#21597=ORIENTED_EDGE('',*,*,#17247,.F.);
#21598=ORIENTED_EDGE('',*,*,#17248,.T.);
#21599=ORIENTED_EDGE('',*,*,#17249,.T.);
#21600=ORIENTED_EDGE('',*,*,#17250,.F.);
#21601=ORIENTED_EDGE('',*,*,#17251,.T.);
#21602=ORIENTED_EDGE('',*,*,#17252,.F.);
#21603=ORIENTED_EDGE('',*,*,#17253,.T.);
#21604=ORIENTED_EDGE('',*,*,#17254,.T.);
#21605=ORIENTED_EDGE('',*,*,#17255,.F.);
#21606=ORIENTED_EDGE('',*,*,#17256,.T.);
#21607=ORIENTED_EDGE('',*,*,#17257,.T.);
#21608=ORIENTED_EDGE('',*,*,#17258,.F.);
#21609=ORIENTED_EDGE('',*,*,#17259,.T.);
#21610=ORIENTED_EDGE('',*,*,#17260,.F.);
#21611=ORIENTED_EDGE('',*,*,#17261,.T.);
#21612=ORIENTED_EDGE('',*,*,#17262,.T.);
#21613=ORIENTED_EDGE('',*,*,#17263,.F.);
#21614=ORIENTED_EDGE('',*,*,#17264,.T.);
#21615=ORIENTED_EDGE('',*,*,#17265,.T.);
#21616=ORIENTED_EDGE('',*,*,#17266,.F.);
#21617=ORIENTED_EDGE('',*,*,#17267,.T.);
#21618=ORIENTED_EDGE('',*,*,#17268,.F.);
#21619=ORIENTED_EDGE('',*,*,#17269,.T.);
#21620=ORIENTED_EDGE('',*,*,#17270,.T.);
#21621=ORIENTED_EDGE('',*,*,#17271,.F.);
#21622=ORIENTED_EDGE('',*,*,#17272,.T.);
#21623=ORIENTED_EDGE('',*,*,#17273,.T.);
#21624=ORIENTED_EDGE('',*,*,#17274,.F.);
#21625=ORIENTED_EDGE('',*,*,#17275,.T.);
#21626=ORIENTED_EDGE('',*,*,#17276,.F.);
#21627=ORIENTED_EDGE('',*,*,#17277,.T.);
#21628=ORIENTED_EDGE('',*,*,#17278,.T.);
#21629=ORIENTED_EDGE('',*,*,#17279,.F.);
#21630=ORIENTED_EDGE('',*,*,#17280,.T.);
#21631=ORIENTED_EDGE('',*,*,#17281,.T.);
#21632=ORIENTED_EDGE('',*,*,#17282,.F.);
#21633=ORIENTED_EDGE('',*,*,#17283,.T.);
#21634=ORIENTED_EDGE('',*,*,#17284,.F.);
#21635=ORIENTED_EDGE('',*,*,#17285,.T.);
#21636=ORIENTED_EDGE('',*,*,#17286,.T.);
#21637=ORIENTED_EDGE('',*,*,#17287,.F.);
#21638=ORIENTED_EDGE('',*,*,#17288,.T.);
#21639=ORIENTED_EDGE('',*,*,#17289,.T.);
#21640=ORIENTED_EDGE('',*,*,#17290,.F.);
#21641=ORIENTED_EDGE('',*,*,#17291,.T.);
#21642=ORIENTED_EDGE('',*,*,#17292,.F.);
#21643=ORIENTED_EDGE('',*,*,#17293,.T.);
#21644=ORIENTED_EDGE('',*,*,#17294,.T.);
#21645=ORIENTED_EDGE('',*,*,#17295,.F.);
#21646=ORIENTED_EDGE('',*,*,#17296,.T.);
#21647=ORIENTED_EDGE('',*,*,#17297,.T.);
#21648=ORIENTED_EDGE('',*,*,#17298,.F.);
#21649=ORIENTED_EDGE('',*,*,#17299,.T.);
#21650=ORIENTED_EDGE('',*,*,#17300,.F.);
#21651=ORIENTED_EDGE('',*,*,#17301,.T.);
#21652=ORIENTED_EDGE('',*,*,#17302,.T.);
#21653=ORIENTED_EDGE('',*,*,#17303,.F.);
#21654=ORIENTED_EDGE('',*,*,#17304,.T.);
#21655=ORIENTED_EDGE('',*,*,#17305,.T.);
#21656=ORIENTED_EDGE('',*,*,#17306,.F.);
#21657=ORIENTED_EDGE('',*,*,#17307,.T.);
#21658=ORIENTED_EDGE('',*,*,#17308,.F.);
#21659=ORIENTED_EDGE('',*,*,#17309,.T.);
#21660=ORIENTED_EDGE('',*,*,#17310,.T.);
#21661=ORIENTED_EDGE('',*,*,#17311,.F.);
#21662=ORIENTED_EDGE('',*,*,#17312,.T.);
#21663=ORIENTED_EDGE('',*,*,#17313,.T.);
#21664=ORIENTED_EDGE('',*,*,#17314,.F.);
#21665=ORIENTED_EDGE('',*,*,#17315,.T.);
#21666=ORIENTED_EDGE('',*,*,#17316,.F.);
#21667=ORIENTED_EDGE('',*,*,#17317,.T.);
#21668=ORIENTED_EDGE('',*,*,#17318,.T.);
#21669=ORIENTED_EDGE('',*,*,#17319,.F.);
#21670=ORIENTED_EDGE('',*,*,#17320,.T.);
#21671=ORIENTED_EDGE('',*,*,#17321,.F.);
#21672=ORIENTED_EDGE('',*,*,#17322,.F.);
#21673=ORIENTED_EDGE('',*,*,#17323,.T.);
#21674=ORIENTED_EDGE('',*,*,#17324,.T.);
#21675=ORIENTED_EDGE('',*,*,#17325,.T.);
#21676=ORIENTED_EDGE('',*,*,#17326,.F.);
#21677=ORIENTED_EDGE('',*,*,#17327,.T.);
#21678=ORIENTED_EDGE('',*,*,#17328,.T.);
#21679=ORIENTED_EDGE('',*,*,#17329,.F.);
#21680=ORIENTED_EDGE('',*,*,#17330,.T.);
#21681=ORIENTED_EDGE('',*,*,#17331,.T.);
#21682=ORIENTED_EDGE('',*,*,#17332,.F.);
#21683=ORIENTED_EDGE('',*,*,#17333,.F.);
#21684=ORIENTED_EDGE('',*,*,#17334,.F.);
#21685=ORIENTED_EDGE('',*,*,#17335,.F.);
#21686=ORIENTED_EDGE('',*,*,#17336,.T.);
#21687=ORIENTED_EDGE('',*,*,#17337,.T.);
#21688=ORIENTED_EDGE('',*,*,#17338,.F.);
#21689=ORIENTED_EDGE('',*,*,#17339,.T.);
#21690=ORIENTED_EDGE('',*,*,#17340,.F.);
#21691=ORIENTED_EDGE('',*,*,#17341,.T.);
#21692=ORIENTED_EDGE('',*,*,#17342,.T.);
#21693=ORIENTED_EDGE('',*,*,#17343,.F.);
#21694=ORIENTED_EDGE('',*,*,#17344,.F.);
#21695=ORIENTED_EDGE('',*,*,#17345,.T.);
#21696=ORIENTED_EDGE('',*,*,#17346,.F.);
#21697=ORIENTED_EDGE('',*,*,#17347,.T.);
#21698=ORIENTED_EDGE('',*,*,#17348,.T.);
#21699=ORIENTED_EDGE('',*,*,#17349,.F.);
#21700=ORIENTED_EDGE('',*,*,#17350,.T.);
#21701=ORIENTED_EDGE('',*,*,#17351,.F.);
#21702=ORIENTED_EDGE('',*,*,#17352,.T.);
#21703=ORIENTED_EDGE('',*,*,#17353,.T.);
#21704=ORIENTED_EDGE('',*,*,#17354,.F.);
#21705=ORIENTED_EDGE('',*,*,#17355,.T.);
#21706=ORIENTED_EDGE('',*,*,#17356,.F.);
#21707=ORIENTED_EDGE('',*,*,#17357,.T.);
#21708=ORIENTED_EDGE('',*,*,#17358,.F.);
#21709=ORIENTED_EDGE('',*,*,#17359,.T.);
#21710=ORIENTED_EDGE('',*,*,#17360,.F.);
#21711=ORIENTED_EDGE('',*,*,#17361,.T.);
#21712=ORIENTED_EDGE('',*,*,#17362,.F.);
#21713=ORIENTED_EDGE('',*,*,#17363,.T.);
#21714=ORIENTED_EDGE('',*,*,#17364,.F.);
#21715=ORIENTED_EDGE('',*,*,#17365,.T.);
#21716=ORIENTED_EDGE('',*,*,#17366,.F.);
#21717=ORIENTED_EDGE('',*,*,#17367,.T.);
#21718=ORIENTED_EDGE('',*,*,#17368,.F.);
#21719=ORIENTED_EDGE('',*,*,#17369,.T.);
#21720=ORIENTED_EDGE('',*,*,#17370,.F.);
#21721=ORIENTED_EDGE('',*,*,#17371,.T.);
#21722=ORIENTED_EDGE('',*,*,#17372,.F.);
#21723=ORIENTED_EDGE('',*,*,#17373,.T.);
#21724=ORIENTED_EDGE('',*,*,#17374,.F.);
#21725=ORIENTED_EDGE('',*,*,#17375,.T.);
#21726=ORIENTED_EDGE('',*,*,#17376,.F.);
#21727=ORIENTED_EDGE('',*,*,#17377,.T.);
#21728=ORIENTED_EDGE('',*,*,#17378,.F.);
#21729=ORIENTED_EDGE('',*,*,#17379,.T.);
#21730=ORIENTED_EDGE('',*,*,#17380,.F.);
#21731=ORIENTED_EDGE('',*,*,#17381,.T.);
#21732=ORIENTED_EDGE('',*,*,#17382,.F.);
#21733=ORIENTED_EDGE('',*,*,#17383,.T.);
#21734=ORIENTED_EDGE('',*,*,#17384,.F.);
#21735=ORIENTED_EDGE('',*,*,#17385,.T.);
#21736=ORIENTED_EDGE('',*,*,#17386,.F.);
#21737=ORIENTED_EDGE('',*,*,#17387,.T.);
#21738=ORIENTED_EDGE('',*,*,#17388,.F.);
#21739=ORIENTED_EDGE('',*,*,#17389,.T.);
#21740=ORIENTED_EDGE('',*,*,#17390,.F.);
#21741=ORIENTED_EDGE('',*,*,#17391,.T.);
#21742=ORIENTED_EDGE('',*,*,#17392,.F.);
#21743=ORIENTED_EDGE('',*,*,#17393,.T.);
#21744=ORIENTED_EDGE('',*,*,#17394,.F.);
#21745=ORIENTED_EDGE('',*,*,#17395,.T.);
#21746=ORIENTED_EDGE('',*,*,#17396,.F.);
#21747=ORIENTED_EDGE('',*,*,#17397,.T.);
#21748=ORIENTED_EDGE('',*,*,#17398,.F.);
#21749=ORIENTED_EDGE('',*,*,#17399,.T.);
#21750=ORIENTED_EDGE('',*,*,#17400,.F.);
#21751=ORIENTED_EDGE('',*,*,#17401,.T.);
#21752=ORIENTED_EDGE('',*,*,#17402,.F.);
#21753=ORIENTED_EDGE('',*,*,#17403,.T.);
#21754=ORIENTED_EDGE('',*,*,#17404,.F.);
#21755=ORIENTED_EDGE('',*,*,#17405,.T.);
#21756=ORIENTED_EDGE('',*,*,#17406,.F.);
#21757=ORIENTED_EDGE('',*,*,#17407,.T.);
#21758=ORIENTED_EDGE('',*,*,#17408,.F.);
#21759=ORIENTED_EDGE('',*,*,#17409,.T.);
#21760=ORIENTED_EDGE('',*,*,#17410,.F.);
#21761=ORIENTED_EDGE('',*,*,#17411,.T.);
#21762=ORIENTED_EDGE('',*,*,#17412,.F.);
#21763=ORIENTED_EDGE('',*,*,#17413,.T.);
#21764=ORIENTED_EDGE('',*,*,#17414,.F.);
#21765=ORIENTED_EDGE('',*,*,#17415,.T.);
#21766=ORIENTED_EDGE('',*,*,#17416,.F.);
#21767=ORIENTED_EDGE('',*,*,#17417,.T.);
#21768=ORIENTED_EDGE('',*,*,#17418,.F.);
#21769=ORIENTED_EDGE('',*,*,#17419,.T.);
#21770=ORIENTED_EDGE('',*,*,#17420,.F.);
#21771=ORIENTED_EDGE('',*,*,#17421,.T.);
#21772=ORIENTED_EDGE('',*,*,#17422,.F.);
#21773=ORIENTED_EDGE('',*,*,#17423,.T.);
#21774=ORIENTED_EDGE('',*,*,#17424,.F.);
#21775=ORIENTED_EDGE('',*,*,#17425,.T.);
#21776=ORIENTED_EDGE('',*,*,#17426,.F.);
#21777=ORIENTED_EDGE('',*,*,#17427,.T.);
#21778=ORIENTED_EDGE('',*,*,#17428,.F.);
#21779=ORIENTED_EDGE('',*,*,#17429,.T.);
#21780=ORIENTED_EDGE('',*,*,#17430,.F.);
#21781=ORIENTED_EDGE('',*,*,#17431,.T.);
#21782=ORIENTED_EDGE('',*,*,#17432,.F.);
#21783=ORIENTED_EDGE('',*,*,#17433,.T.);
#21784=ORIENTED_EDGE('',*,*,#17434,.F.);
#21785=ORIENTED_EDGE('',*,*,#17435,.T.);
#21786=ORIENTED_EDGE('',*,*,#17436,.F.);
#21787=ORIENTED_EDGE('',*,*,#17437,.T.);
#21788=ORIENTED_EDGE('',*,*,#17438,.F.);
#21789=ORIENTED_EDGE('',*,*,#17439,.T.);
#21790=ORIENTED_EDGE('',*,*,#17440,.F.);
#21791=ORIENTED_EDGE('',*,*,#17441,.T.);
#21792=ORIENTED_EDGE('',*,*,#17442,.F.);
#21793=ORIENTED_EDGE('',*,*,#17443,.T.);
#21794=ORIENTED_EDGE('',*,*,#17444,.F.);
#21795=ORIENTED_EDGE('',*,*,#17445,.T.);
#21796=ORIENTED_EDGE('',*,*,#17446,.F.);
#21797=ORIENTED_EDGE('',*,*,#17447,.T.);
#21798=ORIENTED_EDGE('',*,*,#17448,.F.);
#21799=ORIENTED_EDGE('',*,*,#17449,.T.);
#21800=ORIENTED_EDGE('',*,*,#17450,.F.);
#21801=ORIENTED_EDGE('',*,*,#17451,.T.);
#21802=ORIENTED_EDGE('',*,*,#17452,.F.);
#21803=ORIENTED_EDGE('',*,*,#17453,.T.);
#21804=ORIENTED_EDGE('',*,*,#17454,.F.);
#21805=ORIENTED_EDGE('',*,*,#17455,.T.);
#21806=ORIENTED_EDGE('',*,*,#17456,.F.);
#21807=ORIENTED_EDGE('',*,*,#17457,.T.);
#21808=ORIENTED_EDGE('',*,*,#17458,.T.);
#21809=ORIENTED_EDGE('',*,*,#17459,.T.);
#21810=ORIENTED_EDGE('',*,*,#17460,.F.);
#21811=ORIENTED_EDGE('',*,*,#17461,.T.);
#21812=ORIENTED_EDGE('',*,*,#17462,.T.);
#21813=ORIENTED_EDGE('',*,*,#17463,.F.);
#21814=ORIENTED_EDGE('',*,*,#17464,.T.);
#21815=ORIENTED_EDGE('',*,*,#17465,.F.);
#21816=ORIENTED_EDGE('',*,*,#17466,.T.);
#21817=ORIENTED_EDGE('',*,*,#17467,.F.);
#21818=ORIENTED_EDGE('',*,*,#17468,.F.);
#21819=ORIENTED_EDGE('',*,*,#17469,.T.);
#21820=ORIENTED_EDGE('',*,*,#17470,.F.);
#21821=ORIENTED_EDGE('',*,*,#17471,.T.);
#21822=ORIENTED_EDGE('',*,*,#17472,.F.);
#21823=ORIENTED_EDGE('',*,*,#17473,.F.);
#21824=ORIENTED_EDGE('',*,*,#17474,.T.);
#21825=ORIENTED_EDGE('',*,*,#17475,.F.);
#21826=ORIENTED_EDGE('',*,*,#17476,.T.);
#21827=ORIENTED_EDGE('',*,*,#17477,.T.);
#21828=ORIENTED_EDGE('',*,*,#17478,.F.);
#21829=ORIENTED_EDGE('',*,*,#17479,.F.);
#21830=ORIENTED_EDGE('',*,*,#17480,.T.);
#21831=ORIENTED_EDGE('',*,*,#17481,.F.);
#21832=ORIENTED_EDGE('',*,*,#17482,.T.);
#21833=ORIENTED_EDGE('',*,*,#17483,.F.);
#21834=ORIENTED_EDGE('',*,*,#17484,.F.);
#21835=ORIENTED_EDGE('',*,*,#17485,.T.);
#21836=ORIENTED_EDGE('',*,*,#17486,.F.);
#21837=ORIENTED_EDGE('',*,*,#17487,.T.);
#21838=ORIENTED_EDGE('',*,*,#17488,.F.);
#21839=ORIENTED_EDGE('',*,*,#17489,.T.);
#21840=ORIENTED_EDGE('',*,*,#17490,.F.);
#21841=ORIENTED_EDGE('',*,*,#17491,.T.);
#21842=ORIENTED_EDGE('',*,*,#17492,.F.);
#21843=ORIENTED_EDGE('',*,*,#17493,.T.);
#21844=ORIENTED_EDGE('',*,*,#17494,.F.);
#21845=ORIENTED_EDGE('',*,*,#17495,.T.);
#21846=ORIENTED_EDGE('',*,*,#17496,.F.);
#21847=ORIENTED_EDGE('',*,*,#17497,.T.);
#21848=ORIENTED_EDGE('',*,*,#17498,.F.);
#21849=ORIENTED_EDGE('',*,*,#17499,.T.);
#21850=ORIENTED_EDGE('',*,*,#17500,.F.);
#21851=ORIENTED_EDGE('',*,*,#17501,.T.);
#21852=ORIENTED_EDGE('',*,*,#17502,.F.);
#21853=ORIENTED_EDGE('',*,*,#17503,.T.);
#21854=ORIENTED_EDGE('',*,*,#17504,.F.);
#21855=ORIENTED_EDGE('',*,*,#17505,.T.);
#21856=ORIENTED_EDGE('',*,*,#17506,.F.);
#21857=ORIENTED_EDGE('',*,*,#17507,.T.);
#21858=ORIENTED_EDGE('',*,*,#17508,.F.);
#21859=ORIENTED_EDGE('',*,*,#17509,.T.);
#21860=ORIENTED_EDGE('',*,*,#17510,.F.);
#21861=ORIENTED_EDGE('',*,*,#17511,.T.);
#21862=ORIENTED_EDGE('',*,*,#17512,.F.);
#21863=ORIENTED_EDGE('',*,*,#17513,.T.);
#21864=ORIENTED_EDGE('',*,*,#17514,.F.);
#21865=ORIENTED_EDGE('',*,*,#17515,.T.);
#21866=ORIENTED_EDGE('',*,*,#17516,.F.);
#21867=ORIENTED_EDGE('',*,*,#17517,.T.);
#21868=ORIENTED_EDGE('',*,*,#17518,.F.);
#21869=ORIENTED_EDGE('',*,*,#17519,.T.);
#21870=ORIENTED_EDGE('',*,*,#17520,.F.);
#21871=ORIENTED_EDGE('',*,*,#17521,.T.);
#21872=ORIENTED_EDGE('',*,*,#17522,.F.);
#21873=ORIENTED_EDGE('',*,*,#17523,.T.);
#21874=ORIENTED_EDGE('',*,*,#17524,.F.);
#21875=ORIENTED_EDGE('',*,*,#17525,.T.);
#21876=ORIENTED_EDGE('',*,*,#17526,.F.);
#21877=ORIENTED_EDGE('',*,*,#17527,.T.);
#21878=ORIENTED_EDGE('',*,*,#17528,.F.);
#21879=ORIENTED_EDGE('',*,*,#17529,.T.);
#21880=ORIENTED_EDGE('',*,*,#17530,.F.);
#21881=ORIENTED_EDGE('',*,*,#17531,.T.);
#21882=ORIENTED_EDGE('',*,*,#17532,.F.);
#21883=ORIENTED_EDGE('',*,*,#17533,.T.);
#21884=ORIENTED_EDGE('',*,*,#17534,.F.);
#21885=ORIENTED_EDGE('',*,*,#17535,.T.);
#21886=ORIENTED_EDGE('',*,*,#17536,.F.);
#21887=ORIENTED_EDGE('',*,*,#17537,.T.);
#21888=ORIENTED_EDGE('',*,*,#17538,.F.);
#21889=ORIENTED_EDGE('',*,*,#17539,.T.);
#21890=ORIENTED_EDGE('',*,*,#17540,.F.);
#21891=ORIENTED_EDGE('',*,*,#17541,.T.);
#21892=ORIENTED_EDGE('',*,*,#17542,.F.);
#21893=ORIENTED_EDGE('',*,*,#17543,.T.);
#21894=ORIENTED_EDGE('',*,*,#17544,.F.);
#21895=ORIENTED_EDGE('',*,*,#17545,.T.);
#21896=ORIENTED_EDGE('',*,*,#17546,.F.);
#21897=ORIENTED_EDGE('',*,*,#17547,.T.);
#21898=ORIENTED_EDGE('',*,*,#17548,.F.);
#21899=ORIENTED_EDGE('',*,*,#17549,.T.);
#21900=ORIENTED_EDGE('',*,*,#17550,.F.);
#21901=ORIENTED_EDGE('',*,*,#17551,.T.);
#21902=ORIENTED_EDGE('',*,*,#17552,.F.);
#21903=ORIENTED_EDGE('',*,*,#17553,.T.);
#21904=ORIENTED_EDGE('',*,*,#17554,.F.);
#21905=ORIENTED_EDGE('',*,*,#17555,.T.);
#21906=ORIENTED_EDGE('',*,*,#17556,.F.);
#21907=ORIENTED_EDGE('',*,*,#17557,.T.);
#21908=ORIENTED_EDGE('',*,*,#17558,.F.);
#21909=ORIENTED_EDGE('',*,*,#17559,.T.);
#21910=ORIENTED_EDGE('',*,*,#17560,.F.);
#21911=ORIENTED_EDGE('',*,*,#17561,.T.);
#21912=ORIENTED_EDGE('',*,*,#17562,.F.);
#21913=ORIENTED_EDGE('',*,*,#17563,.T.);
#21914=ORIENTED_EDGE('',*,*,#17564,.F.);
#21915=ORIENTED_EDGE('',*,*,#17565,.T.);
#21916=ORIENTED_EDGE('',*,*,#17566,.F.);
#21917=ORIENTED_EDGE('',*,*,#17567,.T.);
#21918=ORIENTED_EDGE('',*,*,#17568,.F.);
#21919=ORIENTED_EDGE('',*,*,#17569,.T.);
#21920=ORIENTED_EDGE('',*,*,#17570,.F.);
#21921=ORIENTED_EDGE('',*,*,#17571,.T.);
#21922=ORIENTED_EDGE('',*,*,#17572,.F.);
#21923=ORIENTED_EDGE('',*,*,#17573,.T.);
#21924=ORIENTED_EDGE('',*,*,#17574,.F.);
#21925=ORIENTED_EDGE('',*,*,#17575,.T.);
#21926=ORIENTED_EDGE('',*,*,#17576,.F.);
#21927=ORIENTED_EDGE('',*,*,#17577,.T.);
#21928=ORIENTED_EDGE('',*,*,#17578,.F.);
#21929=ORIENTED_EDGE('',*,*,#17579,.T.);
#21930=ORIENTED_EDGE('',*,*,#17580,.F.);
#21931=ORIENTED_EDGE('',*,*,#17581,.T.);
#21932=ORIENTED_EDGE('',*,*,#17582,.F.);
#21933=ORIENTED_EDGE('',*,*,#17583,.T.);
#21934=ORIENTED_EDGE('',*,*,#17584,.F.);
#21935=ORIENTED_EDGE('',*,*,#17585,.T.);
#21936=ORIENTED_EDGE('',*,*,#17586,.F.);
#21937=ORIENTED_EDGE('',*,*,#17587,.T.);
#21938=ORIENTED_EDGE('',*,*,#17588,.F.);
#21939=ORIENTED_EDGE('',*,*,#17589,.F.);
#21940=ORIENTED_EDGE('',*,*,#17590,.T.);
#21941=ORIENTED_EDGE('',*,*,#17591,.F.);
#21942=ORIENTED_EDGE('',*,*,#17592,.T.);
#21943=ORIENTED_EDGE('',*,*,#17593,.F.);
#21944=ORIENTED_EDGE('',*,*,#17594,.F.);
#21945=ORIENTED_EDGE('',*,*,#17595,.T.);
#21946=ORIENTED_EDGE('',*,*,#17596,.F.);
#21947=ORIENTED_EDGE('',*,*,#17597,.T.);
#21948=ORIENTED_EDGE('',*,*,#17598,.T.);
#21949=ORIENTED_EDGE('',*,*,#17599,.F.);
#21950=ORIENTED_EDGE('',*,*,#17600,.T.);
#21951=ORIENTED_EDGE('',*,*,#17601,.T.);
#21952=ORIENTED_EDGE('',*,*,#17602,.F.);
#21953=ORIENTED_EDGE('',*,*,#17603,.T.);
#21954=ORIENTED_EDGE('',*,*,#17604,.F.);
#21955=ORIENTED_EDGE('',*,*,#17605,.T.);
#21956=ORIENTED_EDGE('',*,*,#17606,.T.);
#21957=ORIENTED_EDGE('',*,*,#17607,.F.);
#21958=ORIENTED_EDGE('',*,*,#17608,.T.);
#21959=ORIENTED_EDGE('',*,*,#17609,.T.);
#21960=ORIENTED_EDGE('',*,*,#17610,.F.);
#21961=ORIENTED_EDGE('',*,*,#17611,.T.);
#21962=ORIENTED_EDGE('',*,*,#17612,.F.);
#21963=ORIENTED_EDGE('',*,*,#17613,.T.);
#21964=ORIENTED_EDGE('',*,*,#17614,.T.);
#21965=ORIENTED_EDGE('',*,*,#17615,.F.);
#21966=ORIENTED_EDGE('',*,*,#17616,.T.);
#21967=ORIENTED_EDGE('',*,*,#17617,.T.);
#21968=ORIENTED_EDGE('',*,*,#17618,.F.);
#21969=ORIENTED_EDGE('',*,*,#17619,.T.);
#21970=ORIENTED_EDGE('',*,*,#17620,.F.);
#21971=ORIENTED_EDGE('',*,*,#17621,.T.);
#21972=ORIENTED_EDGE('',*,*,#17622,.T.);
#21973=ORIENTED_EDGE('',*,*,#17623,.F.);
#21974=ORIENTED_EDGE('',*,*,#17624,.T.);
#21975=ORIENTED_EDGE('',*,*,#17625,.T.);
#21976=ORIENTED_EDGE('',*,*,#17626,.F.);
#21977=ORIENTED_EDGE('',*,*,#17627,.T.);
#21978=ORIENTED_EDGE('',*,*,#17628,.F.);
#21979=ORIENTED_EDGE('',*,*,#17629,.T.);
#21980=ORIENTED_EDGE('',*,*,#17630,.T.);
#21981=ORIENTED_EDGE('',*,*,#17631,.F.);
#21982=ORIENTED_EDGE('',*,*,#17632,.T.);
#21983=ORIENTED_EDGE('',*,*,#17633,.T.);
#21984=ORIENTED_EDGE('',*,*,#17634,.F.);
#21985=ORIENTED_EDGE('',*,*,#17635,.T.);
#21986=ORIENTED_EDGE('',*,*,#17636,.F.);
#21987=ORIENTED_EDGE('',*,*,#17637,.T.);
#21988=ORIENTED_EDGE('',*,*,#17638,.T.);
#21989=ORIENTED_EDGE('',*,*,#17639,.F.);
#21990=ORIENTED_EDGE('',*,*,#17640,.T.);
#21991=ORIENTED_EDGE('',*,*,#17641,.T.);
#21992=ORIENTED_EDGE('',*,*,#17642,.F.);
#21993=ORIENTED_EDGE('',*,*,#17643,.T.);
#21994=ORIENTED_EDGE('',*,*,#17644,.F.);
#21995=ORIENTED_EDGE('',*,*,#17645,.T.);
#21996=ORIENTED_EDGE('',*,*,#17646,.T.);
#21997=ORIENTED_EDGE('',*,*,#17647,.F.);
#21998=ORIENTED_EDGE('',*,*,#17648,.T.);
#21999=ORIENTED_EDGE('',*,*,#17649,.T.);
#22000=ORIENTED_EDGE('',*,*,#17650,.F.);
#22001=ORIENTED_EDGE('',*,*,#17651,.F.);
#22002=ORIENTED_EDGE('',*,*,#17652,.F.);
#22003=ORIENTED_EDGE('',*,*,#17653,.F.);
#22004=ORIENTED_EDGE('',*,*,#17654,.T.);
#22005=ORIENTED_EDGE('',*,*,#17655,.T.);
#22006=ORIENTED_EDGE('',*,*,#17656,.F.);
#22007=ORIENTED_EDGE('',*,*,#17657,.T.);
#22008=ORIENTED_EDGE('',*,*,#17658,.F.);
#22009=ORIENTED_EDGE('',*,*,#17659,.T.);
#22010=ORIENTED_EDGE('',*,*,#17660,.T.);
#22011=ORIENTED_EDGE('',*,*,#17661,.F.);
#22012=ORIENTED_EDGE('',*,*,#17662,.F.);
#22013=ORIENTED_EDGE('',*,*,#17663,.T.);
#22014=ORIENTED_EDGE('',*,*,#17664,.F.);
#22015=ORIENTED_EDGE('',*,*,#17665,.T.);
#22016=ORIENTED_EDGE('',*,*,#17666,.T.);
#22017=ORIENTED_EDGE('',*,*,#17667,.F.);
#22018=ORIENTED_EDGE('',*,*,#17668,.T.);
#22019=ORIENTED_EDGE('',*,*,#17669,.F.);
#22020=ORIENTED_EDGE('',*,*,#17670,.T.);
#22021=ORIENTED_EDGE('',*,*,#17671,.T.);
#22022=ORIENTED_EDGE('',*,*,#17672,.F.);
#22023=ORIENTED_EDGE('',*,*,#17673,.T.);
#22024=ORIENTED_EDGE('',*,*,#17674,.F.);
#22025=ORIENTED_EDGE('',*,*,#17675,.T.);
#22026=ORIENTED_EDGE('',*,*,#17676,.F.);
#22027=ORIENTED_EDGE('',*,*,#17677,.T.);
#22028=ORIENTED_EDGE('',*,*,#17678,.F.);
#22029=ORIENTED_EDGE('',*,*,#17679,.T.);
#22030=ORIENTED_EDGE('',*,*,#17680,.F.);
#22031=ORIENTED_EDGE('',*,*,#17681,.T.);
#22032=ORIENTED_EDGE('',*,*,#17682,.F.);
#22033=ORIENTED_EDGE('',*,*,#17683,.T.);
#22034=ORIENTED_EDGE('',*,*,#17684,.F.);
#22035=ORIENTED_EDGE('',*,*,#17685,.T.);
#22036=ORIENTED_EDGE('',*,*,#17686,.F.);
#22037=ORIENTED_EDGE('',*,*,#17687,.T.);
#22038=ORIENTED_EDGE('',*,*,#17688,.F.);
#22039=ORIENTED_EDGE('',*,*,#17689,.T.);
#22040=ORIENTED_EDGE('',*,*,#17690,.F.);
#22041=ORIENTED_EDGE('',*,*,#17691,.T.);
#22042=ORIENTED_EDGE('',*,*,#17692,.F.);
#22043=ORIENTED_EDGE('',*,*,#17693,.T.);
#22044=ORIENTED_EDGE('',*,*,#17694,.F.);
#22045=ORIENTED_EDGE('',*,*,#17695,.T.);
#22046=ORIENTED_EDGE('',*,*,#17696,.F.);
#22047=ORIENTED_EDGE('',*,*,#17697,.T.);
#22048=ORIENTED_EDGE('',*,*,#17698,.F.);
#22049=ORIENTED_EDGE('',*,*,#17699,.T.);
#22050=ORIENTED_EDGE('',*,*,#17700,.F.);
#22051=ORIENTED_EDGE('',*,*,#17701,.T.);
#22052=ORIENTED_EDGE('',*,*,#17702,.F.);
#22053=ORIENTED_EDGE('',*,*,#17703,.T.);
#22054=ORIENTED_EDGE('',*,*,#17704,.F.);
#22055=ORIENTED_EDGE('',*,*,#17705,.T.);
#22056=ORIENTED_EDGE('',*,*,#17706,.F.);
#22057=ORIENTED_EDGE('',*,*,#17707,.T.);
#22058=ORIENTED_EDGE('',*,*,#17708,.F.);
#22059=ORIENTED_EDGE('',*,*,#17709,.T.);
#22060=ORIENTED_EDGE('',*,*,#17710,.F.);
#22061=ORIENTED_EDGE('',*,*,#17711,.T.);
#22062=ORIENTED_EDGE('',*,*,#17712,.F.);
#22063=ORIENTED_EDGE('',*,*,#17713,.T.);
#22064=ORIENTED_EDGE('',*,*,#17714,.F.);
#22065=ORIENTED_EDGE('',*,*,#17715,.T.);
#22066=ORIENTED_EDGE('',*,*,#17716,.F.);
#22067=ORIENTED_EDGE('',*,*,#17717,.T.);
#22068=ORIENTED_EDGE('',*,*,#17718,.F.);
#22069=ORIENTED_EDGE('',*,*,#17719,.T.);
#22070=ORIENTED_EDGE('',*,*,#17720,.F.);
#22071=ORIENTED_EDGE('',*,*,#17721,.T.);
#22072=ORIENTED_EDGE('',*,*,#17722,.F.);
#22073=ORIENTED_EDGE('',*,*,#17723,.T.);
#22074=ORIENTED_EDGE('',*,*,#17724,.F.);
#22075=ORIENTED_EDGE('',*,*,#17725,.T.);
#22076=ORIENTED_EDGE('',*,*,#17726,.F.);
#22077=ORIENTED_EDGE('',*,*,#17727,.T.);
#22078=ORIENTED_EDGE('',*,*,#17728,.F.);
#22079=ORIENTED_EDGE('',*,*,#17729,.T.);
#22080=ORIENTED_EDGE('',*,*,#17730,.F.);
#22081=ORIENTED_EDGE('',*,*,#17731,.T.);
#22082=ORIENTED_EDGE('',*,*,#17732,.F.);
#22083=ORIENTED_EDGE('',*,*,#17733,.T.);
#22084=ORIENTED_EDGE('',*,*,#17734,.F.);
#22085=ORIENTED_EDGE('',*,*,#17735,.T.);
#22086=ORIENTED_EDGE('',*,*,#17736,.F.);
#22087=ORIENTED_EDGE('',*,*,#17737,.T.);
#22088=ORIENTED_EDGE('',*,*,#17738,.F.);
#22089=ORIENTED_EDGE('',*,*,#17739,.T.);
#22090=ORIENTED_EDGE('',*,*,#17740,.F.);
#22091=ORIENTED_EDGE('',*,*,#17741,.T.);
#22092=ORIENTED_EDGE('',*,*,#17742,.F.);
#22093=ORIENTED_EDGE('',*,*,#17743,.T.);
#22094=ORIENTED_EDGE('',*,*,#17744,.F.);
#22095=ORIENTED_EDGE('',*,*,#17745,.T.);
#22096=ORIENTED_EDGE('',*,*,#17746,.F.);
#22097=ORIENTED_EDGE('',*,*,#17747,.T.);
#22098=ORIENTED_EDGE('',*,*,#17748,.F.);
#22099=ORIENTED_EDGE('',*,*,#17749,.T.);
#22100=ORIENTED_EDGE('',*,*,#17750,.F.);
#22101=ORIENTED_EDGE('',*,*,#17751,.T.);
#22102=ORIENTED_EDGE('',*,*,#17752,.F.);
#22103=ORIENTED_EDGE('',*,*,#17753,.T.);
#22104=ORIENTED_EDGE('',*,*,#17754,.F.);
#22105=ORIENTED_EDGE('',*,*,#17755,.T.);
#22106=ORIENTED_EDGE('',*,*,#17756,.F.);
#22107=ORIENTED_EDGE('',*,*,#17757,.T.);
#22108=ORIENTED_EDGE('',*,*,#17758,.F.);
#22109=ORIENTED_EDGE('',*,*,#17759,.T.);
#22110=ORIENTED_EDGE('',*,*,#17760,.F.);
#22111=ORIENTED_EDGE('',*,*,#17761,.T.);
#22112=ORIENTED_EDGE('',*,*,#17762,.F.);
#22113=ORIENTED_EDGE('',*,*,#17763,.T.);
#22114=ORIENTED_EDGE('',*,*,#17764,.F.);
#22115=ORIENTED_EDGE('',*,*,#17765,.T.);
#22116=ORIENTED_EDGE('',*,*,#17766,.F.);
#22117=ORIENTED_EDGE('',*,*,#17767,.T.);
#22118=ORIENTED_EDGE('',*,*,#17768,.F.);
#22119=ORIENTED_EDGE('',*,*,#17769,.T.);
#22120=ORIENTED_EDGE('',*,*,#17770,.F.);
#22121=ORIENTED_EDGE('',*,*,#17771,.T.);
#22122=ORIENTED_EDGE('',*,*,#17772,.F.);
#22123=ORIENTED_EDGE('',*,*,#17773,.T.);
#22124=ORIENTED_EDGE('',*,*,#17774,.F.);
#22125=ORIENTED_EDGE('',*,*,#17775,.T.);
#22126=ORIENTED_EDGE('',*,*,#17776,.T.);
#22127=ORIENTED_EDGE('',*,*,#17777,.T.);
#22128=ORIENTED_EDGE('',*,*,#17778,.F.);
#22129=ORIENTED_EDGE('',*,*,#17779,.T.);
#22130=ORIENTED_EDGE('',*,*,#17780,.T.);
#22131=ORIENTED_EDGE('',*,*,#17781,.F.);
#22132=ORIENTED_EDGE('',*,*,#17782,.T.);
#22133=ORIENTED_EDGE('',*,*,#17783,.F.);
#22134=ORIENTED_EDGE('',*,*,#17784,.T.);
#22135=ORIENTED_EDGE('',*,*,#17785,.F.);
#22136=ORIENTED_EDGE('',*,*,#17786,.F.);
#22137=ORIENTED_EDGE('',*,*,#17787,.T.);
#22138=ORIENTED_EDGE('',*,*,#17788,.F.);
#22139=ORIENTED_EDGE('',*,*,#17789,.T.);
#22140=ORIENTED_EDGE('',*,*,#17790,.F.);
#22141=ORIENTED_EDGE('',*,*,#17791,.F.);
#22142=ORIENTED_EDGE('',*,*,#17792,.T.);
#22143=ORIENTED_EDGE('',*,*,#17793,.F.);
#22144=ORIENTED_EDGE('',*,*,#17794,.T.);
#22145=ORIENTED_EDGE('',*,*,#17795,.T.);
#22146=ORIENTED_EDGE('',*,*,#17796,.F.);
#22147=ORIENTED_EDGE('',*,*,#17797,.F.);
#22148=ORIENTED_EDGE('',*,*,#17798,.T.);
#22149=ORIENTED_EDGE('',*,*,#17799,.F.);
#22150=ORIENTED_EDGE('',*,*,#17800,.T.);
#22151=ORIENTED_EDGE('',*,*,#17801,.F.);
#22152=ORIENTED_EDGE('',*,*,#17802,.F.);
#22153=ORIENTED_EDGE('',*,*,#17803,.T.);
#22154=ORIENTED_EDGE('',*,*,#17804,.F.);
#22155=ORIENTED_EDGE('',*,*,#17805,.T.);
#22156=ORIENTED_EDGE('',*,*,#17806,.F.);
#22157=ORIENTED_EDGE('',*,*,#17807,.T.);
#22158=ORIENTED_EDGE('',*,*,#17808,.F.);
#22159=ORIENTED_EDGE('',*,*,#17809,.T.);
#22160=ORIENTED_EDGE('',*,*,#17810,.F.);
#22161=ORIENTED_EDGE('',*,*,#17811,.T.);
#22162=ORIENTED_EDGE('',*,*,#17812,.F.);
#22163=ORIENTED_EDGE('',*,*,#17813,.T.);
#22164=ORIENTED_EDGE('',*,*,#17814,.F.);
#22165=ORIENTED_EDGE('',*,*,#17815,.T.);
#22166=ORIENTED_EDGE('',*,*,#17816,.F.);
#22167=ORIENTED_EDGE('',*,*,#17817,.T.);
#22168=ORIENTED_EDGE('',*,*,#17818,.F.);
#22169=ORIENTED_EDGE('',*,*,#17819,.T.);
#22170=ORIENTED_EDGE('',*,*,#17820,.F.);
#22171=ORIENTED_EDGE('',*,*,#17821,.T.);
#22172=ORIENTED_EDGE('',*,*,#17822,.F.);
#22173=ORIENTED_EDGE('',*,*,#17823,.T.);
#22174=ORIENTED_EDGE('',*,*,#17824,.F.);
#22175=ORIENTED_EDGE('',*,*,#17825,.T.);
#22176=ORIENTED_EDGE('',*,*,#17826,.F.);
#22177=ORIENTED_EDGE('',*,*,#17827,.T.);
#22178=ORIENTED_EDGE('',*,*,#17828,.F.);
#22179=ORIENTED_EDGE('',*,*,#17829,.T.);
#22180=ORIENTED_EDGE('',*,*,#17830,.F.);
#22181=ORIENTED_EDGE('',*,*,#17831,.T.);
#22182=ORIENTED_EDGE('',*,*,#17832,.F.);
#22183=ORIENTED_EDGE('',*,*,#17833,.T.);
#22184=ORIENTED_EDGE('',*,*,#17834,.F.);
#22185=ORIENTED_EDGE('',*,*,#17835,.T.);
#22186=ORIENTED_EDGE('',*,*,#17836,.F.);
#22187=ORIENTED_EDGE('',*,*,#17837,.T.);
#22188=ORIENTED_EDGE('',*,*,#17838,.F.);
#22189=ORIENTED_EDGE('',*,*,#17839,.T.);
#22190=ORIENTED_EDGE('',*,*,#17840,.F.);
#22191=ORIENTED_EDGE('',*,*,#17841,.T.);
#22192=ORIENTED_EDGE('',*,*,#17842,.F.);
#22193=ORIENTED_EDGE('',*,*,#17843,.T.);
#22194=ORIENTED_EDGE('',*,*,#17844,.F.);
#22195=ORIENTED_EDGE('',*,*,#17845,.T.);
#22196=ORIENTED_EDGE('',*,*,#17846,.F.);
#22197=ORIENTED_EDGE('',*,*,#17847,.T.);
#22198=ORIENTED_EDGE('',*,*,#17848,.F.);
#22199=ORIENTED_EDGE('',*,*,#17849,.T.);
#22200=ORIENTED_EDGE('',*,*,#17850,.F.);
#22201=ORIENTED_EDGE('',*,*,#17851,.T.);
#22202=ORIENTED_EDGE('',*,*,#17852,.F.);
#22203=ORIENTED_EDGE('',*,*,#17853,.T.);
#22204=ORIENTED_EDGE('',*,*,#17854,.F.);
#22205=ORIENTED_EDGE('',*,*,#17855,.T.);
#22206=ORIENTED_EDGE('',*,*,#17856,.F.);
#22207=ORIENTED_EDGE('',*,*,#17857,.T.);
#22208=ORIENTED_EDGE('',*,*,#17858,.F.);
#22209=ORIENTED_EDGE('',*,*,#17859,.T.);
#22210=ORIENTED_EDGE('',*,*,#17860,.F.);
#22211=ORIENTED_EDGE('',*,*,#17861,.T.);
#22212=ORIENTED_EDGE('',*,*,#17862,.F.);
#22213=ORIENTED_EDGE('',*,*,#17863,.T.);
#22214=ORIENTED_EDGE('',*,*,#17864,.F.);
#22215=ORIENTED_EDGE('',*,*,#17865,.T.);
#22216=ORIENTED_EDGE('',*,*,#17866,.F.);
#22217=ORIENTED_EDGE('',*,*,#17867,.T.);
#22218=ORIENTED_EDGE('',*,*,#17868,.F.);
#22219=ORIENTED_EDGE('',*,*,#17869,.T.);
#22220=ORIENTED_EDGE('',*,*,#17870,.F.);
#22221=ORIENTED_EDGE('',*,*,#17871,.T.);
#22222=ORIENTED_EDGE('',*,*,#17872,.F.);
#22223=ORIENTED_EDGE('',*,*,#17873,.T.);
#22224=ORIENTED_EDGE('',*,*,#17874,.F.);
#22225=ORIENTED_EDGE('',*,*,#17875,.T.);
#22226=ORIENTED_EDGE('',*,*,#17876,.F.);
#22227=ORIENTED_EDGE('',*,*,#17877,.T.);
#22228=ORIENTED_EDGE('',*,*,#17878,.F.);
#22229=ORIENTED_EDGE('',*,*,#17879,.T.);
#22230=ORIENTED_EDGE('',*,*,#17880,.F.);
#22231=ORIENTED_EDGE('',*,*,#17881,.T.);
#22232=ORIENTED_EDGE('',*,*,#17882,.F.);
#22233=ORIENTED_EDGE('',*,*,#17883,.T.);
#22234=ORIENTED_EDGE('',*,*,#17884,.F.);
#22235=ORIENTED_EDGE('',*,*,#17885,.T.);
#22236=ORIENTED_EDGE('',*,*,#17886,.F.);
#22237=ORIENTED_EDGE('',*,*,#17887,.T.);
#22238=ORIENTED_EDGE('',*,*,#17888,.F.);
#22239=ORIENTED_EDGE('',*,*,#17889,.T.);
#22240=ORIENTED_EDGE('',*,*,#17890,.F.);
#22241=ORIENTED_EDGE('',*,*,#17891,.T.);
#22242=ORIENTED_EDGE('',*,*,#17892,.F.);
#22243=ORIENTED_EDGE('',*,*,#17893,.T.);
#22244=ORIENTED_EDGE('',*,*,#17894,.F.);
#22245=ORIENTED_EDGE('',*,*,#17895,.T.);
#22246=ORIENTED_EDGE('',*,*,#17896,.F.);
#22247=ORIENTED_EDGE('',*,*,#17897,.T.);
#22248=ORIENTED_EDGE('',*,*,#17898,.F.);
#22249=ORIENTED_EDGE('',*,*,#17899,.T.);
#22250=ORIENTED_EDGE('',*,*,#17900,.F.);
#22251=ORIENTED_EDGE('',*,*,#17901,.T.);
#22252=ORIENTED_EDGE('',*,*,#17902,.F.);
#22253=ORIENTED_EDGE('',*,*,#17903,.T.);
#22254=ORIENTED_EDGE('',*,*,#17904,.F.);
#22255=ORIENTED_EDGE('',*,*,#17905,.T.);
#22256=ORIENTED_EDGE('',*,*,#17906,.F.);
#22257=ORIENTED_EDGE('',*,*,#17907,.F.);
#22258=ORIENTED_EDGE('',*,*,#17908,.T.);
#22259=ORIENTED_EDGE('',*,*,#17909,.F.);
#22260=ORIENTED_EDGE('',*,*,#17910,.T.);
#22261=ORIENTED_EDGE('',*,*,#17911,.F.);
#22262=ORIENTED_EDGE('',*,*,#17912,.F.);
#22263=ORIENTED_EDGE('',*,*,#17913,.T.);
#22264=ORIENTED_EDGE('',*,*,#17914,.F.);
#22265=ORIENTED_EDGE('',*,*,#17915,.T.);
#22266=ORIENTED_EDGE('',*,*,#17916,.T.);
#22267=ORIENTED_EDGE('',*,*,#17917,.T.);
#22268=ORIENTED_EDGE('',*,*,#17918,.T.);
#22269=ORIENTED_EDGE('',*,*,#17919,.T.);
#22270=ORIENTED_EDGE('',*,*,#17920,.T.);
#22271=ORIENTED_EDGE('',*,*,#17921,.F.);
#22272=ORIENTED_EDGE('',*,*,#17922,.T.);
#22273=ORIENTED_EDGE('',*,*,#17923,.T.);
#22274=ORIENTED_EDGE('',*,*,#17924,.T.);
#22275=ORIENTED_EDGE('',*,*,#17925,.F.);
#22276=ORIENTED_EDGE('',*,*,#17926,.T.);
#22277=ORIENTED_EDGE('',*,*,#17927,.T.);
#22278=ORIENTED_EDGE('',*,*,#17928,.F.);
#22279=ORIENTED_EDGE('',*,*,#17929,.T.);
#22280=ORIENTED_EDGE('',*,*,#17930,.F.);
#22281=ORIENTED_EDGE('',*,*,#17931,.T.);
#22282=ORIENTED_EDGE('',*,*,#17932,.T.);
#22283=ORIENTED_EDGE('',*,*,#17933,.F.);
#22284=ORIENTED_EDGE('',*,*,#17934,.T.);
#22285=ORIENTED_EDGE('',*,*,#17935,.T.);
#22286=ORIENTED_EDGE('',*,*,#17936,.F.);
#22287=ORIENTED_EDGE('',*,*,#17937,.T.);
#22288=ORIENTED_EDGE('',*,*,#17938,.F.);
#22289=ORIENTED_EDGE('',*,*,#17939,.T.);
#22290=ORIENTED_EDGE('',*,*,#17940,.T.);
#22291=ORIENTED_EDGE('',*,*,#17941,.F.);
#22292=ORIENTED_EDGE('',*,*,#17942,.T.);
#22293=ORIENTED_EDGE('',*,*,#17943,.T.);
#22294=ORIENTED_EDGE('',*,*,#17944,.F.);
#22295=ORIENTED_EDGE('',*,*,#17945,.T.);
#22296=ORIENTED_EDGE('',*,*,#17946,.F.);
#22297=ORIENTED_EDGE('',*,*,#17947,.T.);
#22298=ORIENTED_EDGE('',*,*,#17948,.T.);
#22299=ORIENTED_EDGE('',*,*,#17949,.F.);
#22300=ORIENTED_EDGE('',*,*,#17950,.T.);
#22301=ORIENTED_EDGE('',*,*,#17951,.T.);
#22302=ORIENTED_EDGE('',*,*,#17952,.F.);
#22303=ORIENTED_EDGE('',*,*,#17953,.T.);
#22304=ORIENTED_EDGE('',*,*,#17954,.F.);
#22305=ORIENTED_EDGE('',*,*,#17955,.T.);
#22306=ORIENTED_EDGE('',*,*,#17956,.T.);
#22307=ORIENTED_EDGE('',*,*,#17957,.T.);
#22308=ORIENTED_EDGE('',*,*,#17958,.F.);
#22309=ORIENTED_EDGE('',*,*,#17959,.T.);
#22310=ORIENTED_EDGE('',*,*,#17960,.T.);
#22311=ORIENTED_EDGE('',*,*,#17961,.F.);
#22312=ORIENTED_EDGE('',*,*,#17962,.T.);
#22313=ORIENTED_EDGE('',*,*,#17963,.F.);
#22314=ORIENTED_EDGE('',*,*,#17964,.F.);
#22315=ORIENTED_EDGE('',*,*,#17965,.F.);
#22316=ORIENTED_EDGE('',*,*,#17966,.F.);
#22317=ORIENTED_EDGE('',*,*,#17967,.T.);
#22318=ORIENTED_EDGE('',*,*,#17968,.T.);
#22319=ORIENTED_EDGE('',*,*,#17969,.F.);
#22320=ORIENTED_EDGE('',*,*,#17970,.T.);
#22321=ORIENTED_EDGE('',*,*,#17971,.F.);
#22322=ORIENTED_EDGE('',*,*,#17972,.F.);
#22323=ORIENTED_EDGE('',*,*,#17973,.T.);
#22324=ORIENTED_EDGE('',*,*,#17974,.F.);
#22325=ORIENTED_EDGE('',*,*,#17975,.F.);
#22326=ORIENTED_EDGE('',*,*,#17976,.F.);
#22327=ORIENTED_EDGE('',*,*,#17977,.T.);
#22328=ORIENTED_EDGE('',*,*,#17978,.F.);
#22329=ORIENTED_EDGE('',*,*,#17979,.T.);
#22330=ORIENTED_EDGE('',*,*,#17980,.F.);
#22331=ORIENTED_EDGE('',*,*,#17981,.F.);
#22332=ORIENTED_EDGE('',*,*,#17982,.T.);
#22333=ORIENTED_EDGE('',*,*,#17983,.F.);
#22334=ORIENTED_EDGE('',*,*,#17984,.F.);
#22335=ORIENTED_EDGE('',*,*,#17985,.T.);
#22336=ORIENTED_EDGE('',*,*,#17986,.F.);
#22337=ORIENTED_EDGE('',*,*,#17987,.T.);
#22338=ORIENTED_EDGE('',*,*,#17988,.F.);
#22339=ORIENTED_EDGE('',*,*,#17989,.F.);
#22340=ORIENTED_EDGE('',*,*,#17990,.T.);
#22341=ORIENTED_EDGE('',*,*,#17991,.F.);
#22342=ORIENTED_EDGE('',*,*,#17992,.F.);
#22343=ORIENTED_EDGE('',*,*,#17993,.T.);
#22344=ORIENTED_EDGE('',*,*,#17994,.F.);
#22345=ORIENTED_EDGE('',*,*,#17995,.T.);
#22346=ORIENTED_EDGE('',*,*,#17996,.F.);
#22347=ORIENTED_EDGE('',*,*,#17997,.F.);
#22348=ORIENTED_EDGE('',*,*,#17998,.T.);
#22349=ORIENTED_EDGE('',*,*,#17999,.F.);
#22350=ORIENTED_EDGE('',*,*,#18000,.F.);
#22351=ORIENTED_EDGE('',*,*,#18001,.T.);
#22352=ORIENTED_EDGE('',*,*,#18002,.F.);
#22353=ORIENTED_EDGE('',*,*,#18003,.T.);
#22354=ORIENTED_EDGE('',*,*,#18004,.F.);
#22355=ORIENTED_EDGE('',*,*,#18005,.F.);
#22356=ORIENTED_EDGE('',*,*,#18006,.T.);
#22357=ORIENTED_EDGE('',*,*,#18007,.T.);
#22358=ORIENTED_EDGE('',*,*,#18008,.T.);
#22359=ORIENTED_EDGE('',*,*,#18009,.F.);
#22360=ORIENTED_EDGE('',*,*,#18010,.T.);
#22361=ORIENTED_EDGE('',*,*,#18011,.T.);
#22362=ORIENTED_EDGE('',*,*,#18012,.F.);
#22363=ORIENTED_EDGE('',*,*,#18013,.T.);
#22364=ORIENTED_EDGE('',*,*,#18014,.F.);
#22365=ORIENTED_EDGE('',*,*,#18015,.T.);
#22366=ORIENTED_EDGE('',*,*,#18016,.T.);
#22367=ORIENTED_EDGE('',*,*,#18017,.F.);
#22368=ORIENTED_EDGE('',*,*,#18018,.T.);
#22369=ORIENTED_EDGE('',*,*,#18019,.T.);
#22370=ORIENTED_EDGE('',*,*,#18020,.F.);
#22371=ORIENTED_EDGE('',*,*,#18021,.T.);
#22372=ORIENTED_EDGE('',*,*,#18022,.F.);
#22373=ORIENTED_EDGE('',*,*,#18023,.T.);
#22374=ORIENTED_EDGE('',*,*,#18024,.T.);
#22375=ORIENTED_EDGE('',*,*,#18025,.F.);
#22376=ORIENTED_EDGE('',*,*,#18026,.T.);
#22377=ORIENTED_EDGE('',*,*,#18027,.T.);
#22378=ORIENTED_EDGE('',*,*,#18028,.F.);
#22379=ORIENTED_EDGE('',*,*,#18029,.T.);
#22380=ORIENTED_EDGE('',*,*,#18030,.F.);
#22381=ORIENTED_EDGE('',*,*,#18031,.T.);
#22382=ORIENTED_EDGE('',*,*,#18032,.T.);
#22383=ORIENTED_EDGE('',*,*,#18033,.F.);
#22384=ORIENTED_EDGE('',*,*,#18034,.T.);
#22385=ORIENTED_EDGE('',*,*,#18035,.T.);
#22386=ORIENTED_EDGE('',*,*,#18036,.F.);
#22387=ORIENTED_EDGE('',*,*,#18037,.T.);
#22388=ORIENTED_EDGE('',*,*,#18038,.F.);
#22389=ORIENTED_EDGE('',*,*,#18039,.T.);
#22390=ORIENTED_EDGE('',*,*,#18040,.T.);
#22391=ORIENTED_EDGE('',*,*,#18041,.F.);
#22392=ORIENTED_EDGE('',*,*,#18042,.T.);
#22393=ORIENTED_EDGE('',*,*,#18043,.T.);
#22394=ORIENTED_EDGE('',*,*,#18044,.F.);
#22395=ORIENTED_EDGE('',*,*,#18045,.T.);
#22396=ORIENTED_EDGE('',*,*,#18046,.F.);
#22397=ORIENTED_EDGE('',*,*,#18047,.T.);
#22398=ORIENTED_EDGE('',*,*,#18048,.T.);
#22399=ORIENTED_EDGE('',*,*,#18049,.F.);
#22400=ORIENTED_EDGE('',*,*,#18050,.T.);
#22401=ORIENTED_EDGE('',*,*,#18051,.T.);
#22402=ORIENTED_EDGE('',*,*,#18052,.F.);
#22403=ORIENTED_EDGE('',*,*,#18053,.T.);
#22404=ORIENTED_EDGE('',*,*,#18054,.F.);
#22405=ORIENTED_EDGE('',*,*,#15454,.T.);
#22406=ORIENTED_EDGE('',*,*,#18055,.T.);
#22407=ORIENTED_EDGE('',*,*,#17921,.T.);
#22408=ORIENTED_EDGE('',*,*,#18056,.F.);
#22409=ORIENTED_EDGE('',*,*,#15453,.F.);
#22410=ORIENTED_EDGE('',*,*,#18057,.T.);
#22411=ORIENTED_EDGE('',*,*,#17922,.F.);
#22412=ORIENTED_EDGE('',*,*,#18055,.F.);
#22413=ORIENTED_EDGE('',*,*,#15319,.T.);
#22414=ORIENTED_EDGE('',*,*,#18058,.T.);
#22415=ORIENTED_EDGE('',*,*,#18015,.F.);
#22416=ORIENTED_EDGE('',*,*,#18059,.F.);
#22417=ORIENTED_EDGE('',*,*,#18019,.F.);
#22418=ORIENTED_EDGE('',*,*,#18060,.F.);
#22419=ORIENTED_EDGE('',*,*,#15315,.T.);
#22420=ORIENTED_EDGE('',*,*,#18061,.T.);
#22421=ORIENTED_EDGE('',*,*,#18022,.T.);
#22422=ORIENTED_EDGE('',*,*,#18062,.F.);
#22423=ORIENTED_EDGE('',*,*,#15320,.F.);
#22424=ORIENTED_EDGE('',*,*,#18059,.T.);
#22425=ORIENTED_EDGE('',*,*,#18020,.T.);
#22426=ORIENTED_EDGE('',*,*,#18061,.F.);
#22427=ORIENTED_EDGE('',*,*,#15322,.F.);
#22428=ORIENTED_EDGE('',*,*,#18063,.T.);
#22429=ORIENTED_EDGE('',*,*,#18021,.F.);
#22430=ORIENTED_EDGE('',*,*,#18063,.F.);
#22431=ORIENTED_EDGE('',*,*,#15321,.T.);
#22432=ORIENTED_EDGE('',*,*,#18062,.T.);
#22433=ORIENTED_EDGE('',*,*,#16608,.F.);
#22434=ORIENTED_EDGE('',*,*,#18064,.F.);
#22435=ORIENTED_EDGE('',*,*,#15307,.T.);
#22436=ORIENTED_EDGE('',*,*,#18065,.T.);
#22437=ORIENTED_EDGE('',*,*,#16609,.T.);
#22438=ORIENTED_EDGE('',*,*,#18065,.F.);
#22439=ORIENTED_EDGE('',*,*,#15314,.F.);
#22440=ORIENTED_EDGE('',*,*,#18066,.T.);
#22441=ORIENTED_EDGE('',*,*,#15313,.T.);
#22442=ORIENTED_EDGE('',*,*,#18067,.T.);
#22443=ORIENTED_EDGE('',*,*,#16610,.F.);
#22444=ORIENTED_EDGE('',*,*,#18066,.F.);
#22445=ORIENTED_EDGE('',*,*,#15303,.T.);
#22446=ORIENTED_EDGE('',*,*,#18068,.T.);
#22447=ORIENTED_EDGE('',*,*,#18047,.F.);
#22448=ORIENTED_EDGE('',*,*,#18069,.F.);
#22449=ORIENTED_EDGE('',*,*,#18051,.F.);
#22450=ORIENTED_EDGE('',*,*,#18070,.F.);
#22451=ORIENTED_EDGE('',*,*,#15299,.T.);
#22452=ORIENTED_EDGE('',*,*,#18071,.T.);
#22453=ORIENTED_EDGE('',*,*,#18054,.T.);
#22454=ORIENTED_EDGE('',*,*,#18072,.F.);
#22455=ORIENTED_EDGE('',*,*,#15304,.F.);
#22456=ORIENTED_EDGE('',*,*,#18069,.T.);
#22457=ORIENTED_EDGE('',*,*,#18052,.T.);
#22458=ORIENTED_EDGE('',*,*,#18071,.F.);
#22459=ORIENTED_EDGE('',*,*,#15306,.F.);
#22460=ORIENTED_EDGE('',*,*,#18073,.T.);
#22461=ORIENTED_EDGE('',*,*,#18053,.F.);
#22462=ORIENTED_EDGE('',*,*,#18073,.F.);
#22463=ORIENTED_EDGE('',*,*,#15305,.T.);
#22464=ORIENTED_EDGE('',*,*,#18072,.T.);
#22465=ORIENTED_EDGE('',*,*,#15295,.T.);
#22466=ORIENTED_EDGE('',*,*,#18074,.T.);
#22467=ORIENTED_EDGE('',*,*,#18039,.F.);
#22468=ORIENTED_EDGE('',*,*,#18075,.F.);
#22469=ORIENTED_EDGE('',*,*,#18043,.F.);
#22470=ORIENTED_EDGE('',*,*,#18076,.F.);
#22471=ORIENTED_EDGE('',*,*,#15291,.T.);
#22472=ORIENTED_EDGE('',*,*,#18077,.T.);
#22473=ORIENTED_EDGE('',*,*,#18046,.T.);
#22474=ORIENTED_EDGE('',*,*,#18078,.F.);
#22475=ORIENTED_EDGE('',*,*,#15296,.F.);
#22476=ORIENTED_EDGE('',*,*,#18075,.T.);
#22477=ORIENTED_EDGE('',*,*,#18044,.T.);
#22478=ORIENTED_EDGE('',*,*,#18077,.F.);
#22479=ORIENTED_EDGE('',*,*,#15298,.F.);
#22480=ORIENTED_EDGE('',*,*,#18079,.T.);
#22481=ORIENTED_EDGE('',*,*,#18045,.F.);
#22482=ORIENTED_EDGE('',*,*,#18079,.F.);
#22483=ORIENTED_EDGE('',*,*,#15297,.T.);
#22484=ORIENTED_EDGE('',*,*,#18078,.T.);
#22485=ORIENTED_EDGE('',*,*,#15287,.T.);
#22486=ORIENTED_EDGE('',*,*,#18080,.T.);
#22487=ORIENTED_EDGE('',*,*,#18031,.F.);
#22488=ORIENTED_EDGE('',*,*,#18081,.F.);
#22489=ORIENTED_EDGE('',*,*,#18035,.F.);
#22490=ORIENTED_EDGE('',*,*,#18082,.F.);
#22491=ORIENTED_EDGE('',*,*,#15283,.T.);
#22492=ORIENTED_EDGE('',*,*,#18083,.T.);
#22493=ORIENTED_EDGE('',*,*,#18038,.T.);
#22494=ORIENTED_EDGE('',*,*,#18084,.F.);
#22495=ORIENTED_EDGE('',*,*,#15288,.F.);
#22496=ORIENTED_EDGE('',*,*,#18081,.T.);
#22497=ORIENTED_EDGE('',*,*,#18036,.T.);
#22498=ORIENTED_EDGE('',*,*,#18083,.F.);
#22499=ORIENTED_EDGE('',*,*,#15290,.F.);
#22500=ORIENTED_EDGE('',*,*,#18085,.T.);
#22501=ORIENTED_EDGE('',*,*,#18037,.F.);
#22502=ORIENTED_EDGE('',*,*,#18085,.F.);
#22503=ORIENTED_EDGE('',*,*,#15289,.T.);
#22504=ORIENTED_EDGE('',*,*,#18084,.T.);
#22505=ORIENTED_EDGE('',*,*,#15271,.T.);
#22506=ORIENTED_EDGE('',*,*,#18086,.T.);
#22507=ORIENTED_EDGE('',*,*,#18023,.F.);
#22508=ORIENTED_EDGE('',*,*,#18087,.F.);
#22509=ORIENTED_EDGE('',*,*,#18027,.F.);
#22510=ORIENTED_EDGE('',*,*,#18088,.F.);
#22511=ORIENTED_EDGE('',*,*,#15267,.T.);
#22512=ORIENTED_EDGE('',*,*,#18089,.T.);
#22513=ORIENTED_EDGE('',*,*,#18030,.T.);
#22514=ORIENTED_EDGE('',*,*,#18090,.F.);
#22515=ORIENTED_EDGE('',*,*,#15272,.F.);
#22516=ORIENTED_EDGE('',*,*,#18087,.T.);
#22517=ORIENTED_EDGE('',*,*,#18028,.T.);
#22518=ORIENTED_EDGE('',*,*,#18089,.F.);
#22519=ORIENTED_EDGE('',*,*,#15274,.F.);
#22520=ORIENTED_EDGE('',*,*,#18091,.T.);
#22521=ORIENTED_EDGE('',*,*,#18029,.F.);
#22522=ORIENTED_EDGE('',*,*,#18091,.F.);
#22523=ORIENTED_EDGE('',*,*,#15273,.T.);
#22524=ORIENTED_EDGE('',*,*,#18090,.T.);
#22525=ORIENTED_EDGE('',*,*,#15279,.T.);
#22526=ORIENTED_EDGE('',*,*,#18092,.T.);
#22527=ORIENTED_EDGE('',*,*,#18007,.F.);
#22528=ORIENTED_EDGE('',*,*,#18093,.F.);
#22529=ORIENTED_EDGE('',*,*,#18011,.F.);
#22530=ORIENTED_EDGE('',*,*,#18094,.F.);
#22531=ORIENTED_EDGE('',*,*,#15275,.T.);
#22532=ORIENTED_EDGE('',*,*,#18095,.T.);
#22533=ORIENTED_EDGE('',*,*,#18014,.T.);
#22534=ORIENTED_EDGE('',*,*,#18096,.F.);
#22535=ORIENTED_EDGE('',*,*,#15280,.F.);
#22536=ORIENTED_EDGE('',*,*,#18093,.T.);
#22537=ORIENTED_EDGE('',*,*,#18012,.T.);
#22538=ORIENTED_EDGE('',*,*,#18095,.F.);
#22539=ORIENTED_EDGE('',*,*,#15282,.F.);
#22540=ORIENTED_EDGE('',*,*,#18097,.T.);
#22541=ORIENTED_EDGE('',*,*,#18013,.F.);
#22542=ORIENTED_EDGE('',*,*,#18097,.F.);
#22543=ORIENTED_EDGE('',*,*,#15281,.T.);
#22544=ORIENTED_EDGE('',*,*,#18096,.T.);
#22545=ORIENTED_EDGE('',*,*,#18000,.T.);
#22546=ORIENTED_EDGE('',*,*,#18098,.F.);
#22547=ORIENTED_EDGE('',*,*,#15240,.F.);
#22548=ORIENTED_EDGE('',*,*,#18099,.T.);
#22549=ORIENTED_EDGE('',*,*,#18001,.F.);
#22550=ORIENTED_EDGE('',*,*,#18099,.F.);
#22551=ORIENTED_EDGE('',*,*,#15239,.T.);
#22552=ORIENTED_EDGE('',*,*,#18100,.T.);
#22553=ORIENTED_EDGE('',*,*,#18002,.T.);
#22554=ORIENTED_EDGE('',*,*,#18100,.F.);
#22555=ORIENTED_EDGE('',*,*,#15238,.F.);
#22556=ORIENTED_EDGE('',*,*,#18101,.T.);
#22557=ORIENTED_EDGE('',*,*,#18003,.F.);
#22558=ORIENTED_EDGE('',*,*,#18101,.F.);
#22559=ORIENTED_EDGE('',*,*,#15237,.T.);
#22560=ORIENTED_EDGE('',*,*,#18102,.T.);
#22561=ORIENTED_EDGE('',*,*,#15236,.F.);
#22562=ORIENTED_EDGE('',*,*,#18103,.T.);
#22563=ORIENTED_EDGE('',*,*,#18004,.T.);
#22564=ORIENTED_EDGE('',*,*,#18102,.F.);
#22565=ORIENTED_EDGE('',*,*,#16730,.T.);
#22566=ORIENTED_EDGE('',*,*,#18104,.F.);
#22567=ORIENTED_EDGE('',*,*,#15443,.F.);
#22568=ORIENTED_EDGE('',*,*,#18105,.T.);
#22569=ORIENTED_EDGE('',*,*,#16731,.F.);
#22570=ORIENTED_EDGE('',*,*,#18105,.F.);
#22571=ORIENTED_EDGE('',*,*,#15450,.T.);
#22572=ORIENTED_EDGE('',*,*,#18106,.T.);
#22573=ORIENTED_EDGE('',*,*,#16732,.T.);
#22574=ORIENTED_EDGE('',*,*,#18106,.F.);
#22575=ORIENTED_EDGE('',*,*,#15449,.F.);
#22576=ORIENTED_EDGE('',*,*,#18107,.T.);
#22577=ORIENTED_EDGE('',*,*,#16733,.F.);
#22578=ORIENTED_EDGE('',*,*,#18107,.F.);
#22579=ORIENTED_EDGE('',*,*,#15448,.T.);
#22580=ORIENTED_EDGE('',*,*,#18108,.T.);
#22581=ORIENTED_EDGE('',*,*,#16734,.T.);
#22582=ORIENTED_EDGE('',*,*,#18108,.F.);
#22583=ORIENTED_EDGE('',*,*,#15447,.F.);
#22584=ORIENTED_EDGE('',*,*,#18109,.T.);
#22585=ORIENTED_EDGE('',*,*,#16735,.F.);
#22586=ORIENTED_EDGE('',*,*,#18109,.F.);
#22587=ORIENTED_EDGE('',*,*,#15446,.T.);
#22588=ORIENTED_EDGE('',*,*,#18110,.T.);
#22589=ORIENTED_EDGE('',*,*,#16736,.T.);
#22590=ORIENTED_EDGE('',*,*,#18110,.F.);
#22591=ORIENTED_EDGE('',*,*,#15445,.F.);
#22592=ORIENTED_EDGE('',*,*,#18111,.T.);
#22593=ORIENTED_EDGE('',*,*,#16737,.F.);
#22594=ORIENTED_EDGE('',*,*,#18111,.F.);
#22595=ORIENTED_EDGE('',*,*,#15444,.T.);
#22596=ORIENTED_EDGE('',*,*,#18104,.T.);
#22597=ORIENTED_EDGE('',*,*,#16722,.T.);
#22598=ORIENTED_EDGE('',*,*,#18112,.F.);
#22599=ORIENTED_EDGE('',*,*,#15435,.F.);
#22600=ORIENTED_EDGE('',*,*,#18113,.T.);
#22601=ORIENTED_EDGE('',*,*,#16723,.F.);
#22602=ORIENTED_EDGE('',*,*,#18113,.F.);
#22603=ORIENTED_EDGE('',*,*,#15442,.T.);
#22604=ORIENTED_EDGE('',*,*,#18114,.T.);
#22605=ORIENTED_EDGE('',*,*,#16724,.T.);
#22606=ORIENTED_EDGE('',*,*,#18114,.F.);
#22607=ORIENTED_EDGE('',*,*,#15441,.F.);
#22608=ORIENTED_EDGE('',*,*,#18115,.T.);
#22609=ORIENTED_EDGE('',*,*,#16725,.F.);
#22610=ORIENTED_EDGE('',*,*,#18115,.F.);
#22611=ORIENTED_EDGE('',*,*,#15440,.T.);
#22612=ORIENTED_EDGE('',*,*,#18116,.T.);
#22613=ORIENTED_EDGE('',*,*,#16726,.T.);
#22614=ORIENTED_EDGE('',*,*,#18116,.F.);
#22615=ORIENTED_EDGE('',*,*,#15439,.F.);
#22616=ORIENTED_EDGE('',*,*,#18117,.T.);
#22617=ORIENTED_EDGE('',*,*,#16727,.F.);
#22618=ORIENTED_EDGE('',*,*,#18117,.F.);
#22619=ORIENTED_EDGE('',*,*,#15438,.T.);
#22620=ORIENTED_EDGE('',*,*,#18118,.T.);
#22621=ORIENTED_EDGE('',*,*,#16728,.T.);
#22622=ORIENTED_EDGE('',*,*,#18118,.F.);
#22623=ORIENTED_EDGE('',*,*,#15437,.F.);
#22624=ORIENTED_EDGE('',*,*,#18119,.T.);
#22625=ORIENTED_EDGE('',*,*,#16729,.F.);
#22626=ORIENTED_EDGE('',*,*,#18119,.F.);
#22627=ORIENTED_EDGE('',*,*,#15436,.T.);
#22628=ORIENTED_EDGE('',*,*,#18112,.T.);
#22629=ORIENTED_EDGE('',*,*,#16742,.F.);
#22630=ORIENTED_EDGE('',*,*,#18120,.T.);
#22631=ORIENTED_EDGE('',*,*,#15345,.T.);
#22632=ORIENTED_EDGE('',*,*,#18121,.T.);
#22633=ORIENTED_EDGE('',*,*,#16743,.T.);
#22634=ORIENTED_EDGE('',*,*,#18121,.F.);
#22635=ORIENTED_EDGE('',*,*,#15344,.F.);
#22636=ORIENTED_EDGE('',*,*,#18122,.T.);
#22637=ORIENTED_EDGE('',*,*,#16744,.F.);
#22638=ORIENTED_EDGE('',*,*,#18122,.F.);
#22639=ORIENTED_EDGE('',*,*,#15343,.T.);
#22640=ORIENTED_EDGE('',*,*,#18123,.T.);
#22641=ORIENTED_EDGE('',*,*,#16745,.T.);
#22642=ORIENTED_EDGE('',*,*,#18123,.F.);
#22643=ORIENTED_EDGE('',*,*,#15342,.F.);
#22644=ORIENTED_EDGE('',*,*,#18124,.T.);
#22645=ORIENTED_EDGE('',*,*,#15341,.T.);
#22646=ORIENTED_EDGE('',*,*,#18125,.T.);
#22647=ORIENTED_EDGE('',*,*,#16738,.F.);
#22648=ORIENTED_EDGE('',*,*,#18124,.F.);
#22649=ORIENTED_EDGE('',*,*,#16714,.T.);
#22650=ORIENTED_EDGE('',*,*,#18126,.F.);
#22651=ORIENTED_EDGE('',*,*,#15427,.F.);
#22652=ORIENTED_EDGE('',*,*,#18127,.T.);
#22653=ORIENTED_EDGE('',*,*,#16715,.F.);
#22654=ORIENTED_EDGE('',*,*,#18127,.F.);
#22655=ORIENTED_EDGE('',*,*,#15434,.T.);
#22656=ORIENTED_EDGE('',*,*,#18128,.T.);
#22657=ORIENTED_EDGE('',*,*,#16716,.T.);
#22658=ORIENTED_EDGE('',*,*,#18128,.F.);
#22659=ORIENTED_EDGE('',*,*,#15433,.F.);
#22660=ORIENTED_EDGE('',*,*,#18129,.T.);
#22661=ORIENTED_EDGE('',*,*,#16717,.F.);
#22662=ORIENTED_EDGE('',*,*,#18129,.F.);
#22663=ORIENTED_EDGE('',*,*,#15432,.T.);
#22664=ORIENTED_EDGE('',*,*,#18130,.T.);
#22665=ORIENTED_EDGE('',*,*,#16718,.T.);
#22666=ORIENTED_EDGE('',*,*,#18130,.F.);
#22667=ORIENTED_EDGE('',*,*,#15431,.F.);
#22668=ORIENTED_EDGE('',*,*,#18131,.T.);
#22669=ORIENTED_EDGE('',*,*,#16719,.F.);
#22670=ORIENTED_EDGE('',*,*,#18131,.F.);
#22671=ORIENTED_EDGE('',*,*,#15430,.T.);
#22672=ORIENTED_EDGE('',*,*,#18132,.T.);
#22673=ORIENTED_EDGE('',*,*,#16720,.T.);
#22674=ORIENTED_EDGE('',*,*,#18132,.F.);
#22675=ORIENTED_EDGE('',*,*,#15429,.F.);
#22676=ORIENTED_EDGE('',*,*,#18133,.T.);
#22677=ORIENTED_EDGE('',*,*,#16721,.F.);
#22678=ORIENTED_EDGE('',*,*,#18133,.F.);
#22679=ORIENTED_EDGE('',*,*,#15428,.T.);
#22680=ORIENTED_EDGE('',*,*,#18126,.T.);
#22681=ORIENTED_EDGE('',*,*,#16706,.T.);
#22682=ORIENTED_EDGE('',*,*,#18134,.F.);
#22683=ORIENTED_EDGE('',*,*,#15419,.F.);
#22684=ORIENTED_EDGE('',*,*,#18135,.T.);
#22685=ORIENTED_EDGE('',*,*,#16707,.F.);
#22686=ORIENTED_EDGE('',*,*,#18135,.F.);
#22687=ORIENTED_EDGE('',*,*,#15426,.T.);
#22688=ORIENTED_EDGE('',*,*,#18136,.T.);
#22689=ORIENTED_EDGE('',*,*,#16708,.T.);
#22690=ORIENTED_EDGE('',*,*,#18136,.F.);
#22691=ORIENTED_EDGE('',*,*,#15425,.F.);
#22692=ORIENTED_EDGE('',*,*,#18137,.T.);
#22693=ORIENTED_EDGE('',*,*,#16709,.F.);
#22694=ORIENTED_EDGE('',*,*,#18137,.F.);
#22695=ORIENTED_EDGE('',*,*,#15424,.T.);
#22696=ORIENTED_EDGE('',*,*,#18138,.T.);
#22697=ORIENTED_EDGE('',*,*,#16710,.T.);
#22698=ORIENTED_EDGE('',*,*,#18138,.F.);
#22699=ORIENTED_EDGE('',*,*,#15423,.F.);
#22700=ORIENTED_EDGE('',*,*,#18139,.T.);
#22701=ORIENTED_EDGE('',*,*,#16711,.F.);
#22702=ORIENTED_EDGE('',*,*,#18139,.F.);
#22703=ORIENTED_EDGE('',*,*,#15422,.T.);
#22704=ORIENTED_EDGE('',*,*,#18140,.T.);
#22705=ORIENTED_EDGE('',*,*,#16712,.T.);
#22706=ORIENTED_EDGE('',*,*,#18140,.F.);
#22707=ORIENTED_EDGE('',*,*,#15421,.F.);
#22708=ORIENTED_EDGE('',*,*,#18141,.T.);
#22709=ORIENTED_EDGE('',*,*,#16713,.F.);
#22710=ORIENTED_EDGE('',*,*,#18141,.F.);
#22711=ORIENTED_EDGE('',*,*,#15420,.T.);
#22712=ORIENTED_EDGE('',*,*,#18134,.T.);
#22713=ORIENTED_EDGE('',*,*,#16698,.T.);
#22714=ORIENTED_EDGE('',*,*,#18142,.F.);
#22715=ORIENTED_EDGE('',*,*,#15411,.F.);
#22716=ORIENTED_EDGE('',*,*,#18143,.T.);
#22717=ORIENTED_EDGE('',*,*,#16699,.F.);
#22718=ORIENTED_EDGE('',*,*,#18143,.F.);
#22719=ORIENTED_EDGE('',*,*,#15418,.T.);
#22720=ORIENTED_EDGE('',*,*,#18144,.T.);
#22721=ORIENTED_EDGE('',*,*,#16700,.T.);
#22722=ORIENTED_EDGE('',*,*,#18144,.F.);
#22723=ORIENTED_EDGE('',*,*,#15417,.F.);
#22724=ORIENTED_EDGE('',*,*,#18145,.T.);
#22725=ORIENTED_EDGE('',*,*,#16701,.F.);
#22726=ORIENTED_EDGE('',*,*,#18145,.F.);
#22727=ORIENTED_EDGE('',*,*,#15416,.T.);
#22728=ORIENTED_EDGE('',*,*,#18146,.T.);
#22729=ORIENTED_EDGE('',*,*,#16702,.T.);
#22730=ORIENTED_EDGE('',*,*,#18146,.F.);
#22731=ORIENTED_EDGE('',*,*,#15415,.F.);
#22732=ORIENTED_EDGE('',*,*,#18147,.T.);
#22733=ORIENTED_EDGE('',*,*,#16703,.F.);
#22734=ORIENTED_EDGE('',*,*,#18147,.F.);
#22735=ORIENTED_EDGE('',*,*,#15414,.T.);
#22736=ORIENTED_EDGE('',*,*,#18148,.T.);
#22737=ORIENTED_EDGE('',*,*,#16704,.T.);
#22738=ORIENTED_EDGE('',*,*,#18148,.F.);
#22739=ORIENTED_EDGE('',*,*,#15413,.F.);
#22740=ORIENTED_EDGE('',*,*,#18149,.T.);
#22741=ORIENTED_EDGE('',*,*,#16705,.F.);
#22742=ORIENTED_EDGE('',*,*,#18149,.F.);
#22743=ORIENTED_EDGE('',*,*,#15412,.T.);
#22744=ORIENTED_EDGE('',*,*,#18142,.T.);
#22745=ORIENTED_EDGE('',*,*,#17992,.T.);
#22746=ORIENTED_EDGE('',*,*,#18150,.F.);
#22747=ORIENTED_EDGE('',*,*,#15248,.F.);
#22748=ORIENTED_EDGE('',*,*,#18151,.T.);
#22749=ORIENTED_EDGE('',*,*,#17993,.F.);
#22750=ORIENTED_EDGE('',*,*,#18151,.F.);
#22751=ORIENTED_EDGE('',*,*,#15247,.T.);
#22752=ORIENTED_EDGE('',*,*,#18152,.T.);
#22753=ORIENTED_EDGE('',*,*,#17994,.T.);
#22754=ORIENTED_EDGE('',*,*,#18152,.F.);
#22755=ORIENTED_EDGE('',*,*,#15246,.F.);
#22756=ORIENTED_EDGE('',*,*,#18153,.T.);
#22757=ORIENTED_EDGE('',*,*,#17995,.F.);
#22758=ORIENTED_EDGE('',*,*,#18153,.F.);
#22759=ORIENTED_EDGE('',*,*,#15245,.T.);
#22760=ORIENTED_EDGE('',*,*,#18154,.T.);
#22761=ORIENTED_EDGE('',*,*,#15244,.F.);
#22762=ORIENTED_EDGE('',*,*,#18155,.T.);
#22763=ORIENTED_EDGE('',*,*,#17996,.T.);
#22764=ORIENTED_EDGE('',*,*,#18154,.F.);
#22765=ORIENTED_EDGE('',*,*,#16690,.T.);
#22766=ORIENTED_EDGE('',*,*,#18156,.F.);
#22767=ORIENTED_EDGE('',*,*,#15403,.F.);
#22768=ORIENTED_EDGE('',*,*,#18157,.T.);
#22769=ORIENTED_EDGE('',*,*,#16691,.F.);
#22770=ORIENTED_EDGE('',*,*,#18157,.F.);
#22771=ORIENTED_EDGE('',*,*,#15410,.T.);
#22772=ORIENTED_EDGE('',*,*,#18158,.T.);
#22773=ORIENTED_EDGE('',*,*,#16692,.T.);
#22774=ORIENTED_EDGE('',*,*,#18158,.F.);
#22775=ORIENTED_EDGE('',*,*,#15409,.F.);
#22776=ORIENTED_EDGE('',*,*,#18159,.T.);
#22777=ORIENTED_EDGE('',*,*,#16693,.F.);
#22778=ORIENTED_EDGE('',*,*,#18159,.F.);
#22779=ORIENTED_EDGE('',*,*,#15408,.T.);
#22780=ORIENTED_EDGE('',*,*,#18160,.T.);
#22781=ORIENTED_EDGE('',*,*,#16694,.T.);
#22782=ORIENTED_EDGE('',*,*,#18160,.F.);
#22783=ORIENTED_EDGE('',*,*,#15407,.F.);
#22784=ORIENTED_EDGE('',*,*,#18161,.T.);
#22785=ORIENTED_EDGE('',*,*,#16695,.F.);
#22786=ORIENTED_EDGE('',*,*,#18161,.F.);
#22787=ORIENTED_EDGE('',*,*,#15406,.T.);
#22788=ORIENTED_EDGE('',*,*,#18162,.T.);
#22789=ORIENTED_EDGE('',*,*,#16696,.T.);
#22790=ORIENTED_EDGE('',*,*,#18162,.F.);
#22791=ORIENTED_EDGE('',*,*,#15405,.F.);
#22792=ORIENTED_EDGE('',*,*,#18163,.T.);
#22793=ORIENTED_EDGE('',*,*,#16697,.F.);
#22794=ORIENTED_EDGE('',*,*,#18163,.F.);
#22795=ORIENTED_EDGE('',*,*,#15404,.T.);
#22796=ORIENTED_EDGE('',*,*,#18156,.T.);
#22797=ORIENTED_EDGE('',*,*,#16682,.T.);
#22798=ORIENTED_EDGE('',*,*,#18164,.F.);
#22799=ORIENTED_EDGE('',*,*,#15395,.F.);
#22800=ORIENTED_EDGE('',*,*,#18165,.T.);
#22801=ORIENTED_EDGE('',*,*,#16683,.F.);
#22802=ORIENTED_EDGE('',*,*,#18165,.F.);
#22803=ORIENTED_EDGE('',*,*,#15402,.T.);
#22804=ORIENTED_EDGE('',*,*,#18166,.T.);
#22805=ORIENTED_EDGE('',*,*,#16684,.T.);
#22806=ORIENTED_EDGE('',*,*,#18166,.F.);
#22807=ORIENTED_EDGE('',*,*,#15401,.F.);
#22808=ORIENTED_EDGE('',*,*,#18167,.T.);
#22809=ORIENTED_EDGE('',*,*,#16685,.F.);
#22810=ORIENTED_EDGE('',*,*,#18167,.F.);
#22811=ORIENTED_EDGE('',*,*,#15400,.T.);
#22812=ORIENTED_EDGE('',*,*,#18168,.T.);
#22813=ORIENTED_EDGE('',*,*,#16686,.T.);
#22814=ORIENTED_EDGE('',*,*,#18168,.F.);
#22815=ORIENTED_EDGE('',*,*,#15399,.F.);
#22816=ORIENTED_EDGE('',*,*,#18169,.T.);
#22817=ORIENTED_EDGE('',*,*,#16687,.F.);
#22818=ORIENTED_EDGE('',*,*,#18169,.F.);
#22819=ORIENTED_EDGE('',*,*,#15398,.T.);
#22820=ORIENTED_EDGE('',*,*,#18170,.T.);
#22821=ORIENTED_EDGE('',*,*,#16688,.T.);
#22822=ORIENTED_EDGE('',*,*,#18170,.F.);
#22823=ORIENTED_EDGE('',*,*,#15397,.F.);
#22824=ORIENTED_EDGE('',*,*,#18171,.T.);
#22825=ORIENTED_EDGE('',*,*,#16689,.F.);
#22826=ORIENTED_EDGE('',*,*,#18171,.F.);
#22827=ORIENTED_EDGE('',*,*,#15396,.T.);
#22828=ORIENTED_EDGE('',*,*,#18164,.T.);
#22829=ORIENTED_EDGE('',*,*,#16628,.F.);
#22830=ORIENTED_EDGE('',*,*,#18172,.T.);
#22831=ORIENTED_EDGE('',*,*,#15337,.T.);
#22832=ORIENTED_EDGE('',*,*,#18173,.T.);
#22833=ORIENTED_EDGE('',*,*,#16629,.T.);
#22834=ORIENTED_EDGE('',*,*,#18173,.F.);
#22835=ORIENTED_EDGE('',*,*,#15336,.F.);
#22836=ORIENTED_EDGE('',*,*,#18174,.T.);
#22837=ORIENTED_EDGE('',*,*,#16630,.F.);
#22838=ORIENTED_EDGE('',*,*,#18174,.F.);
#22839=ORIENTED_EDGE('',*,*,#15335,.T.);
#22840=ORIENTED_EDGE('',*,*,#18175,.T.);
#22841=ORIENTED_EDGE('',*,*,#16631,.T.);
#22842=ORIENTED_EDGE('',*,*,#18175,.F.);
#22843=ORIENTED_EDGE('',*,*,#15334,.F.);
#22844=ORIENTED_EDGE('',*,*,#18176,.T.);
#22845=ORIENTED_EDGE('',*,*,#15333,.T.);
#22846=ORIENTED_EDGE('',*,*,#18177,.T.);
#22847=ORIENTED_EDGE('',*,*,#16632,.F.);
#22848=ORIENTED_EDGE('',*,*,#18176,.F.);
#22849=ORIENTED_EDGE('',*,*,#16674,.T.);
#22850=ORIENTED_EDGE('',*,*,#18178,.F.);
#22851=ORIENTED_EDGE('',*,*,#15387,.F.);
#22852=ORIENTED_EDGE('',*,*,#18179,.T.);
#22853=ORIENTED_EDGE('',*,*,#16675,.F.);
#22854=ORIENTED_EDGE('',*,*,#18179,.F.);
#22855=ORIENTED_EDGE('',*,*,#15394,.T.);
#22856=ORIENTED_EDGE('',*,*,#18180,.T.);
#22857=ORIENTED_EDGE('',*,*,#16676,.T.);
#22858=ORIENTED_EDGE('',*,*,#18180,.F.);
#22859=ORIENTED_EDGE('',*,*,#15393,.F.);
#22860=ORIENTED_EDGE('',*,*,#18181,.T.);
#22861=ORIENTED_EDGE('',*,*,#16677,.F.);
#22862=ORIENTED_EDGE('',*,*,#18181,.F.);
#22863=ORIENTED_EDGE('',*,*,#15392,.T.);
#22864=ORIENTED_EDGE('',*,*,#18182,.T.);
#22865=ORIENTED_EDGE('',*,*,#16678,.T.);
#22866=ORIENTED_EDGE('',*,*,#18182,.F.);
#22867=ORIENTED_EDGE('',*,*,#15391,.F.);
#22868=ORIENTED_EDGE('',*,*,#18183,.T.);
#22869=ORIENTED_EDGE('',*,*,#16679,.F.);
#22870=ORIENTED_EDGE('',*,*,#18183,.F.);
#22871=ORIENTED_EDGE('',*,*,#15390,.T.);
#22872=ORIENTED_EDGE('',*,*,#18184,.T.);
#22873=ORIENTED_EDGE('',*,*,#16680,.T.);
#22874=ORIENTED_EDGE('',*,*,#18184,.F.);
#22875=ORIENTED_EDGE('',*,*,#15389,.F.);
#22876=ORIENTED_EDGE('',*,*,#18185,.T.);
#22877=ORIENTED_EDGE('',*,*,#16681,.F.);
#22878=ORIENTED_EDGE('',*,*,#18185,.F.);
#22879=ORIENTED_EDGE('',*,*,#15388,.T.);
#22880=ORIENTED_EDGE('',*,*,#18178,.T.);
#22881=ORIENTED_EDGE('',*,*,#16666,.T.);
#22882=ORIENTED_EDGE('',*,*,#18186,.F.);
#22883=ORIENTED_EDGE('',*,*,#15379,.F.);
#22884=ORIENTED_EDGE('',*,*,#18187,.T.);
#22885=ORIENTED_EDGE('',*,*,#16667,.F.);
#22886=ORIENTED_EDGE('',*,*,#18187,.F.);
#22887=ORIENTED_EDGE('',*,*,#15386,.T.);
#22888=ORIENTED_EDGE('',*,*,#18188,.T.);
#22889=ORIENTED_EDGE('',*,*,#16668,.T.);
#22890=ORIENTED_EDGE('',*,*,#18188,.F.);
#22891=ORIENTED_EDGE('',*,*,#15385,.F.);
#22892=ORIENTED_EDGE('',*,*,#18189,.T.);
#22893=ORIENTED_EDGE('',*,*,#16669,.F.);
#22894=ORIENTED_EDGE('',*,*,#18189,.F.);
#22895=ORIENTED_EDGE('',*,*,#15384,.T.);
#22896=ORIENTED_EDGE('',*,*,#18190,.T.);
#22897=ORIENTED_EDGE('',*,*,#16670,.T.);
#22898=ORIENTED_EDGE('',*,*,#18190,.F.);
#22899=ORIENTED_EDGE('',*,*,#15383,.F.);
#22900=ORIENTED_EDGE('',*,*,#18191,.T.);
#22901=ORIENTED_EDGE('',*,*,#16671,.F.);
#22902=ORIENTED_EDGE('',*,*,#18191,.F.);
#22903=ORIENTED_EDGE('',*,*,#15382,.T.);
#22904=ORIENTED_EDGE('',*,*,#18192,.T.);
#22905=ORIENTED_EDGE('',*,*,#16672,.T.);
#22906=ORIENTED_EDGE('',*,*,#18192,.F.);
#22907=ORIENTED_EDGE('',*,*,#15381,.F.);
#22908=ORIENTED_EDGE('',*,*,#18193,.T.);
#22909=ORIENTED_EDGE('',*,*,#16673,.F.);
#22910=ORIENTED_EDGE('',*,*,#18193,.F.);
#22911=ORIENTED_EDGE('',*,*,#15380,.T.);
#22912=ORIENTED_EDGE('',*,*,#18186,.T.);
#22913=ORIENTED_EDGE('',*,*,#17984,.T.);
#22914=ORIENTED_EDGE('',*,*,#18194,.F.);
#22915=ORIENTED_EDGE('',*,*,#15256,.F.);
#22916=ORIENTED_EDGE('',*,*,#18195,.T.);
#22917=ORIENTED_EDGE('',*,*,#17985,.F.);
#22918=ORIENTED_EDGE('',*,*,#18195,.F.);
#22919=ORIENTED_EDGE('',*,*,#15255,.T.);
#22920=ORIENTED_EDGE('',*,*,#18196,.T.);
#22921=ORIENTED_EDGE('',*,*,#17986,.T.);
#22922=ORIENTED_EDGE('',*,*,#18196,.F.);
#22923=ORIENTED_EDGE('',*,*,#15254,.F.);
#22924=ORIENTED_EDGE('',*,*,#18197,.T.);
#22925=ORIENTED_EDGE('',*,*,#17987,.F.);
#22926=ORIENTED_EDGE('',*,*,#18197,.F.);
#22927=ORIENTED_EDGE('',*,*,#15253,.T.);
#22928=ORIENTED_EDGE('',*,*,#18198,.T.);
#22929=ORIENTED_EDGE('',*,*,#15252,.F.);
#22930=ORIENTED_EDGE('',*,*,#18199,.T.);
#22931=ORIENTED_EDGE('',*,*,#17988,.T.);
#22932=ORIENTED_EDGE('',*,*,#18198,.F.);
#22933=ORIENTED_EDGE('',*,*,#16658,.T.);
#22934=ORIENTED_EDGE('',*,*,#18200,.F.);
#22935=ORIENTED_EDGE('',*,*,#15371,.F.);
#22936=ORIENTED_EDGE('',*,*,#18201,.T.);
#22937=ORIENTED_EDGE('',*,*,#16659,.F.);
#22938=ORIENTED_EDGE('',*,*,#18201,.F.);
#22939=ORIENTED_EDGE('',*,*,#15378,.T.);
#22940=ORIENTED_EDGE('',*,*,#18202,.T.);
#22941=ORIENTED_EDGE('',*,*,#16660,.T.);
#22942=ORIENTED_EDGE('',*,*,#18202,.F.);
#22943=ORIENTED_EDGE('',*,*,#15377,.F.);
#22944=ORIENTED_EDGE('',*,*,#18203,.T.);
#22945=ORIENTED_EDGE('',*,*,#16661,.F.);
#22946=ORIENTED_EDGE('',*,*,#18203,.F.);
#22947=ORIENTED_EDGE('',*,*,#15376,.T.);
#22948=ORIENTED_EDGE('',*,*,#18204,.T.);
#22949=ORIENTED_EDGE('',*,*,#16662,.T.);
#22950=ORIENTED_EDGE('',*,*,#18204,.F.);
#22951=ORIENTED_EDGE('',*,*,#15375,.F.);
#22952=ORIENTED_EDGE('',*,*,#18205,.T.);
#22953=ORIENTED_EDGE('',*,*,#16663,.F.);
#22954=ORIENTED_EDGE('',*,*,#18205,.F.);
#22955=ORIENTED_EDGE('',*,*,#15374,.T.);
#22956=ORIENTED_EDGE('',*,*,#18206,.T.);
#22957=ORIENTED_EDGE('',*,*,#16664,.T.);
#22958=ORIENTED_EDGE('',*,*,#18206,.F.);
#22959=ORIENTED_EDGE('',*,*,#15373,.F.);
#22960=ORIENTED_EDGE('',*,*,#18207,.T.);
#22961=ORIENTED_EDGE('',*,*,#16665,.F.);
#22962=ORIENTED_EDGE('',*,*,#18207,.F.);
#22963=ORIENTED_EDGE('',*,*,#15372,.T.);
#22964=ORIENTED_EDGE('',*,*,#18200,.T.);
#22965=ORIENTED_EDGE('',*,*,#16650,.T.);
#22966=ORIENTED_EDGE('',*,*,#18208,.F.);
#22967=ORIENTED_EDGE('',*,*,#15363,.F.);
#22968=ORIENTED_EDGE('',*,*,#18209,.T.);
#22969=ORIENTED_EDGE('',*,*,#16651,.F.);
#22970=ORIENTED_EDGE('',*,*,#18209,.F.);
#22971=ORIENTED_EDGE('',*,*,#15370,.T.);
#22972=ORIENTED_EDGE('',*,*,#18210,.T.);
#22973=ORIENTED_EDGE('',*,*,#16652,.T.);
#22974=ORIENTED_EDGE('',*,*,#18210,.F.);
#22975=ORIENTED_EDGE('',*,*,#15369,.F.);
#22976=ORIENTED_EDGE('',*,*,#18211,.T.);
#22977=ORIENTED_EDGE('',*,*,#16653,.F.);
#22978=ORIENTED_EDGE('',*,*,#18211,.F.);
#22979=ORIENTED_EDGE('',*,*,#15368,.T.);
#22980=ORIENTED_EDGE('',*,*,#18212,.T.);
#22981=ORIENTED_EDGE('',*,*,#16654,.T.);
#22982=ORIENTED_EDGE('',*,*,#18212,.F.);
#22983=ORIENTED_EDGE('',*,*,#15367,.F.);
#22984=ORIENTED_EDGE('',*,*,#18213,.T.);
#22985=ORIENTED_EDGE('',*,*,#16655,.F.);
#22986=ORIENTED_EDGE('',*,*,#18213,.F.);
#22987=ORIENTED_EDGE('',*,*,#15366,.T.);
#22988=ORIENTED_EDGE('',*,*,#18214,.T.);
#22989=ORIENTED_EDGE('',*,*,#16656,.T.);
#22990=ORIENTED_EDGE('',*,*,#18214,.F.);
#22991=ORIENTED_EDGE('',*,*,#15365,.F.);
#22992=ORIENTED_EDGE('',*,*,#18215,.T.);
#22993=ORIENTED_EDGE('',*,*,#16657,.F.);
#22994=ORIENTED_EDGE('',*,*,#18215,.F.);
#22995=ORIENTED_EDGE('',*,*,#15364,.T.);
#22996=ORIENTED_EDGE('',*,*,#18208,.T.);
#22997=ORIENTED_EDGE('',*,*,#18216,.T.);
#22998=ORIENTED_EDGE('',*,*,#18217,.T.);
#22999=ORIENTED_EDGE('',*,*,#16624,.T.);
#23000=ORIENTED_EDGE('',*,*,#16625,.F.);
#23001=ORIENTED_EDGE('',*,*,#18217,.F.);
#23002=ORIENTED_EDGE('',*,*,#18218,.F.);
#23003=ORIENTED_EDGE('',*,*,#16642,.T.);
#23004=ORIENTED_EDGE('',*,*,#18219,.F.);
#23005=ORIENTED_EDGE('',*,*,#15355,.F.);
#23006=ORIENTED_EDGE('',*,*,#18220,.T.);
#23007=ORIENTED_EDGE('',*,*,#16643,.F.);
#23008=ORIENTED_EDGE('',*,*,#18220,.F.);
#23009=ORIENTED_EDGE('',*,*,#15362,.T.);
#23010=ORIENTED_EDGE('',*,*,#18221,.T.);
#23011=ORIENTED_EDGE('',*,*,#16644,.T.);
#23012=ORIENTED_EDGE('',*,*,#18221,.F.);
#23013=ORIENTED_EDGE('',*,*,#15361,.F.);
#23014=ORIENTED_EDGE('',*,*,#18222,.T.);
#23015=ORIENTED_EDGE('',*,*,#16645,.F.);
#23016=ORIENTED_EDGE('',*,*,#18222,.F.);
#23017=ORIENTED_EDGE('',*,*,#15360,.T.);
#23018=ORIENTED_EDGE('',*,*,#18223,.T.);
#23019=ORIENTED_EDGE('',*,*,#16646,.T.);
#23020=ORIENTED_EDGE('',*,*,#18223,.F.);
#23021=ORIENTED_EDGE('',*,*,#15359,.F.);
#23022=ORIENTED_EDGE('',*,*,#18224,.T.);
#23023=ORIENTED_EDGE('',*,*,#16647,.F.);
#23024=ORIENTED_EDGE('',*,*,#18224,.F.);
#23025=ORIENTED_EDGE('',*,*,#15358,.T.);
#23026=ORIENTED_EDGE('',*,*,#18225,.T.);
#23027=ORIENTED_EDGE('',*,*,#16648,.T.);
#23028=ORIENTED_EDGE('',*,*,#18225,.F.);
#23029=ORIENTED_EDGE('',*,*,#15357,.F.);
#23030=ORIENTED_EDGE('',*,*,#18226,.T.);
#23031=ORIENTED_EDGE('',*,*,#16649,.F.);
#23032=ORIENTED_EDGE('',*,*,#18226,.F.);
#23033=ORIENTED_EDGE('',*,*,#15356,.T.);
#23034=ORIENTED_EDGE('',*,*,#18219,.T.);
#23035=ORIENTED_EDGE('',*,*,#16634,.T.);
#23036=ORIENTED_EDGE('',*,*,#18227,.F.);
#23037=ORIENTED_EDGE('',*,*,#15347,.F.);
#23038=ORIENTED_EDGE('',*,*,#18228,.T.);
#23039=ORIENTED_EDGE('',*,*,#16635,.F.);
#23040=ORIENTED_EDGE('',*,*,#18228,.F.);
#23041=ORIENTED_EDGE('',*,*,#15354,.T.);
#23042=ORIENTED_EDGE('',*,*,#18229,.T.);
#23043=ORIENTED_EDGE('',*,*,#16636,.T.);
#23044=ORIENTED_EDGE('',*,*,#18229,.F.);
#23045=ORIENTED_EDGE('',*,*,#15353,.F.);
#23046=ORIENTED_EDGE('',*,*,#18230,.T.);
#23047=ORIENTED_EDGE('',*,*,#16637,.F.);
#23048=ORIENTED_EDGE('',*,*,#18230,.F.);
#23049=ORIENTED_EDGE('',*,*,#15352,.T.);
#23050=ORIENTED_EDGE('',*,*,#18231,.T.);
#23051=ORIENTED_EDGE('',*,*,#16638,.T.);
#23052=ORIENTED_EDGE('',*,*,#18231,.F.);
#23053=ORIENTED_EDGE('',*,*,#15351,.F.);
#23054=ORIENTED_EDGE('',*,*,#18232,.T.);
#23055=ORIENTED_EDGE('',*,*,#16639,.F.);
#23056=ORIENTED_EDGE('',*,*,#18232,.F.);
#23057=ORIENTED_EDGE('',*,*,#15350,.T.);
#23058=ORIENTED_EDGE('',*,*,#18233,.T.);
#23059=ORIENTED_EDGE('',*,*,#16640,.T.);
#23060=ORIENTED_EDGE('',*,*,#18233,.F.);
#23061=ORIENTED_EDGE('',*,*,#15349,.F.);
#23062=ORIENTED_EDGE('',*,*,#18234,.T.);
#23063=ORIENTED_EDGE('',*,*,#16641,.F.);
#23064=ORIENTED_EDGE('',*,*,#18234,.F.);
#23065=ORIENTED_EDGE('',*,*,#15348,.T.);
#23066=ORIENTED_EDGE('',*,*,#18227,.T.);
#23067=ORIENTED_EDGE('',*,*,#16617,.F.);
#23068=ORIENTED_EDGE('',*,*,#18235,.T.);
#23069=ORIENTED_EDGE('',*,*,#15329,.T.);
#23070=ORIENTED_EDGE('',*,*,#18236,.T.);
#23071=ORIENTED_EDGE('',*,*,#16618,.T.);
#23072=ORIENTED_EDGE('',*,*,#18236,.F.);
#23073=ORIENTED_EDGE('',*,*,#15328,.F.);
#23074=ORIENTED_EDGE('',*,*,#18237,.T.);
#23075=ORIENTED_EDGE('',*,*,#16619,.F.);
#23076=ORIENTED_EDGE('',*,*,#18237,.F.);
#23077=ORIENTED_EDGE('',*,*,#15327,.T.);
#23078=ORIENTED_EDGE('',*,*,#18238,.T.);
#23079=ORIENTED_EDGE('',*,*,#16620,.T.);
#23080=ORIENTED_EDGE('',*,*,#18238,.F.);
#23081=ORIENTED_EDGE('',*,*,#15326,.F.);
#23082=ORIENTED_EDGE('',*,*,#18239,.T.);
#23083=ORIENTED_EDGE('',*,*,#15325,.T.);
#23084=ORIENTED_EDGE('',*,*,#18240,.T.);
#23085=ORIENTED_EDGE('',*,*,#16621,.F.);
#23086=ORIENTED_EDGE('',*,*,#18239,.F.);
#23087=ORIENTED_EDGE('',*,*,#17976,.T.);
#23088=ORIENTED_EDGE('',*,*,#18241,.F.);
#23089=ORIENTED_EDGE('',*,*,#15264,.F.);
#23090=ORIENTED_EDGE('',*,*,#18242,.T.);
#23091=ORIENTED_EDGE('',*,*,#17977,.F.);
#23092=ORIENTED_EDGE('',*,*,#18242,.F.);
#23093=ORIENTED_EDGE('',*,*,#15263,.T.);
#23094=ORIENTED_EDGE('',*,*,#18243,.T.);
#23095=ORIENTED_EDGE('',*,*,#17978,.T.);
#23096=ORIENTED_EDGE('',*,*,#18243,.F.);
#23097=ORIENTED_EDGE('',*,*,#15262,.F.);
#23098=ORIENTED_EDGE('',*,*,#18244,.T.);
#23099=ORIENTED_EDGE('',*,*,#17979,.F.);
#23100=ORIENTED_EDGE('',*,*,#18244,.F.);
#23101=ORIENTED_EDGE('',*,*,#15261,.T.);
#23102=ORIENTED_EDGE('',*,*,#18245,.T.);
#23103=ORIENTED_EDGE('',*,*,#15260,.F.);
#23104=ORIENTED_EDGE('',*,*,#18246,.T.);
#23105=ORIENTED_EDGE('',*,*,#17980,.T.);
#23106=ORIENTED_EDGE('',*,*,#18245,.F.);
#23107=ORIENTED_EDGE('',*,*,#17968,.F.);
#23108=ORIENTED_EDGE('',*,*,#18247,.T.);
#23109=ORIENTED_EDGE('',*,*,#15191,.T.);
#23110=ORIENTED_EDGE('',*,*,#18248,.T.);
#23111=ORIENTED_EDGE('',*,*,#17969,.T.);
#23112=ORIENTED_EDGE('',*,*,#18248,.F.);
#23113=ORIENTED_EDGE('',*,*,#15190,.F.);
#23114=ORIENTED_EDGE('',*,*,#18249,.T.);
#23115=ORIENTED_EDGE('',*,*,#17970,.F.);
#23116=ORIENTED_EDGE('',*,*,#18249,.F.);
#23117=ORIENTED_EDGE('',*,*,#15189,.T.);
#23118=ORIENTED_EDGE('',*,*,#18250,.T.);
#23119=ORIENTED_EDGE('',*,*,#15188,.F.);
#23120=ORIENTED_EDGE('',*,*,#18251,.T.);
#23121=ORIENTED_EDGE('',*,*,#17971,.T.);
#23122=ORIENTED_EDGE('',*,*,#18250,.F.);
#23123=ORIENTED_EDGE('',*,*,#15183,.T.);
#23124=ORIENTED_EDGE('',*,*,#18252,.T.);
#23125=ORIENTED_EDGE('',*,*,#17966,.T.);
#23126=ORIENTED_EDGE('',*,*,#18253,.F.);
#23127=ORIENTED_EDGE('',*,*,#15323,.T.);
#23128=ORIENTED_EDGE('',*,*,#18254,.T.);
#23129=ORIENTED_EDGE('',*,*,#16615,.T.);
#23130=ORIENTED_EDGE('',*,*,#18255,.T.);
#23131=ORIENTED_EDGE('',*,*,#16623,.T.);
#23132=ORIENTED_EDGE('',*,*,#18218,.T.);
#23133=ORIENTED_EDGE('',*,*,#18216,.F.);
#23134=ORIENTED_EDGE('',*,*,#16626,.T.);
#23135=ORIENTED_EDGE('',*,*,#18256,.T.);
#23136=ORIENTED_EDGE('',*,*,#15331,.T.);
#23137=ORIENTED_EDGE('',*,*,#18257,.T.);
#23138=ORIENTED_EDGE('',*,*,#15339,.T.);
#23139=ORIENTED_EDGE('',*,*,#18258,.T.);
#23140=ORIENTED_EDGE('',*,*,#16740,.T.);
#23141=ORIENTED_EDGE('',*,*,#18259,.T.);
#23142=ORIENTED_EDGE('',*,*,#16612,.T.);
#23143=ORIENTED_EDGE('',*,*,#18260,.T.);
#23144=ORIENTED_EDGE('',*,*,#15311,.T.);
#23145=ORIENTED_EDGE('',*,*,#18261,.F.);
#23146=ORIENTED_EDGE('',*,*,#15165,.T.);
#23147=ORIENTED_EDGE('',*,*,#15170,.T.);
#23148=ORIENTED_EDGE('',*,*,#15173,.F.);
#23149=ORIENTED_EDGE('',*,*,#15175,.T.);
#23150=ORIENTED_EDGE('',*,*,#15177,.F.);
#23151=ORIENTED_EDGE('',*,*,#15180,.T.);
#23152=ORIENTED_EDGE('',*,*,#15192,.F.);
#23153=ORIENTED_EDGE('',*,*,#18247,.F.);
#23154=ORIENTED_EDGE('',*,*,#17967,.F.);
#23155=ORIENTED_EDGE('',*,*,#18252,.F.);
#23156=ORIENTED_EDGE('',*,*,#15330,.F.);
#23157=ORIENTED_EDGE('',*,*,#18235,.F.);
#23158=ORIENTED_EDGE('',*,*,#16616,.F.);
#23159=ORIENTED_EDGE('',*,*,#18254,.F.);
#23160=ORIENTED_EDGE('',*,*,#16622,.F.);
#23161=ORIENTED_EDGE('',*,*,#18240,.F.);
#23162=ORIENTED_EDGE('',*,*,#15324,.F.);
#23163=ORIENTED_EDGE('',*,*,#18255,.F.);
#23164=ORIENTED_EDGE('',*,*,#16633,.F.);
#23165=ORIENTED_EDGE('',*,*,#18177,.F.);
#23166=ORIENTED_EDGE('',*,*,#15332,.F.);
#23167=ORIENTED_EDGE('',*,*,#18256,.F.);
#23168=ORIENTED_EDGE('',*,*,#15338,.F.);
#23169=ORIENTED_EDGE('',*,*,#18172,.F.);
#23170=ORIENTED_EDGE('',*,*,#16627,.F.);
#23171=ORIENTED_EDGE('',*,*,#18257,.F.);
#23172=ORIENTED_EDGE('',*,*,#15346,.F.);
#23173=ORIENTED_EDGE('',*,*,#18120,.F.);
#23174=ORIENTED_EDGE('',*,*,#16741,.F.);
#23175=ORIENTED_EDGE('',*,*,#18258,.F.);
#23176=ORIENTED_EDGE('',*,*,#16739,.F.);
#23177=ORIENTED_EDGE('',*,*,#18125,.F.);
#23178=ORIENTED_EDGE('',*,*,#15340,.F.);
#23179=ORIENTED_EDGE('',*,*,#18259,.F.);
#23180=ORIENTED_EDGE('',*,*,#16611,.F.);
#23181=ORIENTED_EDGE('',*,*,#18067,.F.);
#23182=ORIENTED_EDGE('',*,*,#15312,.F.);
#23183=ORIENTED_EDGE('',*,*,#18260,.F.);
#23184=ORIENTED_EDGE('',*,*,#15452,.F.);
#23185=ORIENTED_EDGE('',*,*,#18262,.T.);
#23186=ORIENTED_EDGE('',*,*,#17915,.F.);
#23187=ORIENTED_EDGE('',*,*,#18057,.F.);
#23188=ORIENTED_EDGE('',*,*,#18016,.F.);
#23189=ORIENTED_EDGE('',*,*,#18058,.F.);
#23190=ORIENTED_EDGE('',*,*,#15318,.T.);
#23191=ORIENTED_EDGE('',*,*,#18263,.T.);
#23192=ORIENTED_EDGE('',*,*,#18018,.F.);
#23193=ORIENTED_EDGE('',*,*,#18264,.F.);
#23194=ORIENTED_EDGE('',*,*,#15316,.T.);
#23195=ORIENTED_EDGE('',*,*,#18060,.T.);
#23196=ORIENTED_EDGE('',*,*,#18017,.T.);
#23197=ORIENTED_EDGE('',*,*,#18263,.F.);
#23198=ORIENTED_EDGE('',*,*,#15317,.F.);
#23199=ORIENTED_EDGE('',*,*,#18264,.T.);
#23200=ORIENTED_EDGE('',*,*,#16607,.F.);
#23201=ORIENTED_EDGE('',*,*,#18265,.F.);
#23202=ORIENTED_EDGE('',*,*,#15308,.T.);
#23203=ORIENTED_EDGE('',*,*,#18064,.T.);
#23204=ORIENTED_EDGE('',*,*,#15309,.F.);
#23205=ORIENTED_EDGE('',*,*,#18265,.T.);
#23206=ORIENTED_EDGE('',*,*,#16614,.T.);
#23207=ORIENTED_EDGE('',*,*,#18266,.F.);
#23208=ORIENTED_EDGE('',*,*,#18048,.F.);
#23209=ORIENTED_EDGE('',*,*,#18068,.F.);
#23210=ORIENTED_EDGE('',*,*,#15302,.T.);
#23211=ORIENTED_EDGE('',*,*,#18267,.T.);
#23212=ORIENTED_EDGE('',*,*,#18050,.F.);
#23213=ORIENTED_EDGE('',*,*,#18268,.F.);
#23214=ORIENTED_EDGE('',*,*,#15300,.T.);
#23215=ORIENTED_EDGE('',*,*,#18070,.T.);
#23216=ORIENTED_EDGE('',*,*,#18049,.T.);
#23217=ORIENTED_EDGE('',*,*,#18267,.F.);
#23218=ORIENTED_EDGE('',*,*,#15301,.F.);
#23219=ORIENTED_EDGE('',*,*,#18268,.T.);
#23220=ORIENTED_EDGE('',*,*,#18040,.F.);
#23221=ORIENTED_EDGE('',*,*,#18074,.F.);
#23222=ORIENTED_EDGE('',*,*,#15294,.T.);
#23223=ORIENTED_EDGE('',*,*,#18269,.T.);
#23224=ORIENTED_EDGE('',*,*,#18042,.F.);
#23225=ORIENTED_EDGE('',*,*,#18270,.F.);
#23226=ORIENTED_EDGE('',*,*,#15292,.T.);
#23227=ORIENTED_EDGE('',*,*,#18076,.T.);
#23228=ORIENTED_EDGE('',*,*,#18041,.T.);
#23229=ORIENTED_EDGE('',*,*,#18269,.F.);
#23230=ORIENTED_EDGE('',*,*,#15293,.F.);
#23231=ORIENTED_EDGE('',*,*,#18270,.T.);
#23232=ORIENTED_EDGE('',*,*,#18032,.F.);
#23233=ORIENTED_EDGE('',*,*,#18080,.F.);
#23234=ORIENTED_EDGE('',*,*,#15286,.T.);
#23235=ORIENTED_EDGE('',*,*,#18271,.T.);
#23236=ORIENTED_EDGE('',*,*,#18034,.F.);
#23237=ORIENTED_EDGE('',*,*,#18272,.F.);
#23238=ORIENTED_EDGE('',*,*,#15284,.T.);
#23239=ORIENTED_EDGE('',*,*,#18082,.T.);
#23240=ORIENTED_EDGE('',*,*,#18033,.T.);
#23241=ORIENTED_EDGE('',*,*,#18271,.F.);
#23242=ORIENTED_EDGE('',*,*,#15285,.F.);
#23243=ORIENTED_EDGE('',*,*,#18272,.T.);
#23244=ORIENTED_EDGE('',*,*,#18024,.F.);
#23245=ORIENTED_EDGE('',*,*,#18086,.F.);
#23246=ORIENTED_EDGE('',*,*,#15270,.T.);
#23247=ORIENTED_EDGE('',*,*,#18273,.T.);
#23248=ORIENTED_EDGE('',*,*,#18026,.F.);
#23249=ORIENTED_EDGE('',*,*,#18274,.F.);
#23250=ORIENTED_EDGE('',*,*,#15268,.T.);
#23251=ORIENTED_EDGE('',*,*,#18088,.T.);
#23252=ORIENTED_EDGE('',*,*,#18025,.T.);
#23253=ORIENTED_EDGE('',*,*,#18273,.F.);
#23254=ORIENTED_EDGE('',*,*,#15269,.F.);
#23255=ORIENTED_EDGE('',*,*,#18274,.T.);
#23256=ORIENTED_EDGE('',*,*,#18008,.F.);
#23257=ORIENTED_EDGE('',*,*,#18092,.F.);
#23258=ORIENTED_EDGE('',*,*,#15278,.T.);
#23259=ORIENTED_EDGE('',*,*,#18275,.T.);
#23260=ORIENTED_EDGE('',*,*,#18010,.F.);
#23261=ORIENTED_EDGE('',*,*,#18276,.F.);
#23262=ORIENTED_EDGE('',*,*,#15276,.T.);
#23263=ORIENTED_EDGE('',*,*,#18094,.T.);
#23264=ORIENTED_EDGE('',*,*,#18009,.T.);
#23265=ORIENTED_EDGE('',*,*,#18275,.F.);
#23266=ORIENTED_EDGE('',*,*,#15277,.F.);
#23267=ORIENTED_EDGE('',*,*,#18276,.T.);
#23268=ORIENTED_EDGE('',*,*,#15231,.T.);
#23269=ORIENTED_EDGE('',*,*,#18277,.T.);
#23270=ORIENTED_EDGE('',*,*,#17923,.F.);
#23271=ORIENTED_EDGE('',*,*,#18278,.F.);
#23272=ORIENTED_EDGE('',*,*,#17930,.T.);
#23273=ORIENTED_EDGE('',*,*,#18279,.F.);
#23274=ORIENTED_EDGE('',*,*,#15232,.F.);
#23275=ORIENTED_EDGE('',*,*,#18278,.T.);
#23276=ORIENTED_EDGE('',*,*,#17929,.F.);
#23277=ORIENTED_EDGE('',*,*,#18280,.F.);
#23278=ORIENTED_EDGE('',*,*,#15233,.T.);
#23279=ORIENTED_EDGE('',*,*,#18279,.T.);
#23280=ORIENTED_EDGE('',*,*,#17928,.T.);
#23281=ORIENTED_EDGE('',*,*,#18281,.F.);
#23282=ORIENTED_EDGE('',*,*,#15234,.F.);
#23283=ORIENTED_EDGE('',*,*,#18280,.T.);
#23284=ORIENTED_EDGE('',*,*,#17927,.F.);
#23285=ORIENTED_EDGE('',*,*,#18282,.F.);
#23286=ORIENTED_EDGE('',*,*,#15227,.T.);
#23287=ORIENTED_EDGE('',*,*,#18281,.T.);
#23288=ORIENTED_EDGE('',*,*,#16861,.F.);
#23289=ORIENTED_EDGE('',*,*,#18283,.F.);
#23290=ORIENTED_EDGE('',*,*,#15579,.T.);
#23291=ORIENTED_EDGE('',*,*,#18284,.T.);
#23292=ORIENTED_EDGE('',*,*,#16868,.T.);
#23293=ORIENTED_EDGE('',*,*,#18285,.F.);
#23294=ORIENTED_EDGE('',*,*,#15580,.F.);
#23295=ORIENTED_EDGE('',*,*,#18283,.T.);
#23296=ORIENTED_EDGE('',*,*,#16867,.F.);
#23297=ORIENTED_EDGE('',*,*,#18286,.F.);
#23298=ORIENTED_EDGE('',*,*,#15581,.T.);
#23299=ORIENTED_EDGE('',*,*,#18285,.T.);
#23300=ORIENTED_EDGE('',*,*,#16866,.T.);
#23301=ORIENTED_EDGE('',*,*,#18287,.F.);
#23302=ORIENTED_EDGE('',*,*,#15582,.F.);
#23303=ORIENTED_EDGE('',*,*,#18286,.T.);
#23304=ORIENTED_EDGE('',*,*,#16865,.F.);
#23305=ORIENTED_EDGE('',*,*,#18288,.F.);
#23306=ORIENTED_EDGE('',*,*,#15583,.T.);
#23307=ORIENTED_EDGE('',*,*,#18287,.T.);
#23308=ORIENTED_EDGE('',*,*,#16864,.T.);
#23309=ORIENTED_EDGE('',*,*,#18289,.F.);
#23310=ORIENTED_EDGE('',*,*,#15584,.F.);
#23311=ORIENTED_EDGE('',*,*,#18288,.T.);
#23312=ORIENTED_EDGE('',*,*,#16863,.F.);
#23313=ORIENTED_EDGE('',*,*,#18290,.F.);
#23314=ORIENTED_EDGE('',*,*,#15585,.T.);
#23315=ORIENTED_EDGE('',*,*,#18289,.T.);
#23316=ORIENTED_EDGE('',*,*,#16862,.T.);
#23317=ORIENTED_EDGE('',*,*,#18284,.F.);
#23318=ORIENTED_EDGE('',*,*,#15586,.F.);
#23319=ORIENTED_EDGE('',*,*,#18290,.T.);
#23320=ORIENTED_EDGE('',*,*,#16853,.F.);
#23321=ORIENTED_EDGE('',*,*,#18291,.F.);
#23322=ORIENTED_EDGE('',*,*,#15571,.T.);
#23323=ORIENTED_EDGE('',*,*,#18292,.T.);
#23324=ORIENTED_EDGE('',*,*,#16860,.T.);
#23325=ORIENTED_EDGE('',*,*,#18293,.F.);
#23326=ORIENTED_EDGE('',*,*,#15572,.F.);
#23327=ORIENTED_EDGE('',*,*,#18291,.T.);
#23328=ORIENTED_EDGE('',*,*,#16859,.F.);
#23329=ORIENTED_EDGE('',*,*,#18294,.F.);
#23330=ORIENTED_EDGE('',*,*,#15573,.T.);
#23331=ORIENTED_EDGE('',*,*,#18293,.T.);
#23332=ORIENTED_EDGE('',*,*,#16858,.T.);
#23333=ORIENTED_EDGE('',*,*,#18295,.F.);
#23334=ORIENTED_EDGE('',*,*,#15574,.F.);
#23335=ORIENTED_EDGE('',*,*,#18294,.T.);
#23336=ORIENTED_EDGE('',*,*,#16857,.F.);
#23337=ORIENTED_EDGE('',*,*,#18296,.F.);
#23338=ORIENTED_EDGE('',*,*,#15575,.T.);
#23339=ORIENTED_EDGE('',*,*,#18295,.T.);
#23340=ORIENTED_EDGE('',*,*,#16856,.T.);
#23341=ORIENTED_EDGE('',*,*,#18297,.F.);
#23342=ORIENTED_EDGE('',*,*,#15576,.F.);
#23343=ORIENTED_EDGE('',*,*,#18296,.T.);
#23344=ORIENTED_EDGE('',*,*,#16855,.F.);
#23345=ORIENTED_EDGE('',*,*,#18298,.F.);
#23346=ORIENTED_EDGE('',*,*,#15577,.T.);
#23347=ORIENTED_EDGE('',*,*,#18297,.T.);
#23348=ORIENTED_EDGE('',*,*,#16854,.T.);
#23349=ORIENTED_EDGE('',*,*,#18292,.F.);
#23350=ORIENTED_EDGE('',*,*,#15578,.F.);
#23351=ORIENTED_EDGE('',*,*,#18298,.T.);
#23352=ORIENTED_EDGE('',*,*,#16873,.T.);
#23353=ORIENTED_EDGE('',*,*,#18299,.F.);
#23354=ORIENTED_EDGE('',*,*,#15477,.F.);
#23355=ORIENTED_EDGE('',*,*,#18300,.F.);
#23356=ORIENTED_EDGE('',*,*,#16872,.F.);
#23357=ORIENTED_EDGE('',*,*,#18301,.F.);
#23358=ORIENTED_EDGE('',*,*,#15478,.T.);
#23359=ORIENTED_EDGE('',*,*,#18299,.T.);
#23360=ORIENTED_EDGE('',*,*,#16871,.T.);
#23361=ORIENTED_EDGE('',*,*,#18302,.F.);
#23362=ORIENTED_EDGE('',*,*,#15479,.F.);
#23363=ORIENTED_EDGE('',*,*,#18301,.T.);
#23364=ORIENTED_EDGE('',*,*,#16870,.F.);
#23365=ORIENTED_EDGE('',*,*,#18303,.F.);
#23366=ORIENTED_EDGE('',*,*,#15480,.T.);
#23367=ORIENTED_EDGE('',*,*,#18302,.T.);
#23368=ORIENTED_EDGE('',*,*,#15481,.F.);
#23369=ORIENTED_EDGE('',*,*,#18303,.T.);
#23370=ORIENTED_EDGE('',*,*,#16869,.T.);
#23371=ORIENTED_EDGE('',*,*,#18304,.F.);
#23372=ORIENTED_EDGE('',*,*,#16845,.F.);
#23373=ORIENTED_EDGE('',*,*,#18305,.F.);
#23374=ORIENTED_EDGE('',*,*,#15563,.T.);
#23375=ORIENTED_EDGE('',*,*,#18306,.T.);
#23376=ORIENTED_EDGE('',*,*,#16852,.T.);
#23377=ORIENTED_EDGE('',*,*,#18307,.F.);
#23378=ORIENTED_EDGE('',*,*,#15564,.F.);
#23379=ORIENTED_EDGE('',*,*,#18305,.T.);
#23380=ORIENTED_EDGE('',*,*,#16851,.F.);
#23381=ORIENTED_EDGE('',*,*,#18308,.F.);
#23382=ORIENTED_EDGE('',*,*,#15565,.T.);
#23383=ORIENTED_EDGE('',*,*,#18307,.T.);
#23384=ORIENTED_EDGE('',*,*,#16850,.T.);
#23385=ORIENTED_EDGE('',*,*,#18309,.F.);
#23386=ORIENTED_EDGE('',*,*,#15566,.F.);
#23387=ORIENTED_EDGE('',*,*,#18308,.T.);
#23388=ORIENTED_EDGE('',*,*,#16849,.F.);
#23389=ORIENTED_EDGE('',*,*,#18310,.F.);
#23390=ORIENTED_EDGE('',*,*,#15567,.T.);
#23391=ORIENTED_EDGE('',*,*,#18309,.T.);
#23392=ORIENTED_EDGE('',*,*,#16848,.T.);
#23393=ORIENTED_EDGE('',*,*,#18311,.F.);
#23394=ORIENTED_EDGE('',*,*,#15568,.F.);
#23395=ORIENTED_EDGE('',*,*,#18310,.T.);
#23396=ORIENTED_EDGE('',*,*,#16847,.F.);
#23397=ORIENTED_EDGE('',*,*,#18312,.F.);
#23398=ORIENTED_EDGE('',*,*,#15569,.T.);
#23399=ORIENTED_EDGE('',*,*,#18311,.T.);
#23400=ORIENTED_EDGE('',*,*,#16846,.T.);
#23401=ORIENTED_EDGE('',*,*,#18306,.F.);
#23402=ORIENTED_EDGE('',*,*,#15570,.F.);
#23403=ORIENTED_EDGE('',*,*,#18312,.T.);
#23404=ORIENTED_EDGE('',*,*,#16837,.F.);
#23405=ORIENTED_EDGE('',*,*,#18313,.F.);
#23406=ORIENTED_EDGE('',*,*,#15555,.T.);
#23407=ORIENTED_EDGE('',*,*,#18314,.T.);
#23408=ORIENTED_EDGE('',*,*,#16844,.T.);
#23409=ORIENTED_EDGE('',*,*,#18315,.F.);
#23410=ORIENTED_EDGE('',*,*,#15556,.F.);
#23411=ORIENTED_EDGE('',*,*,#18313,.T.);
#23412=ORIENTED_EDGE('',*,*,#16843,.F.);
#23413=ORIENTED_EDGE('',*,*,#18316,.F.);
#23414=ORIENTED_EDGE('',*,*,#15557,.T.);
#23415=ORIENTED_EDGE('',*,*,#18315,.T.);
#23416=ORIENTED_EDGE('',*,*,#16842,.T.);
#23417=ORIENTED_EDGE('',*,*,#18317,.F.);
#23418=ORIENTED_EDGE('',*,*,#15558,.F.);
#23419=ORIENTED_EDGE('',*,*,#18316,.T.);
#23420=ORIENTED_EDGE('',*,*,#16841,.F.);
#23421=ORIENTED_EDGE('',*,*,#18318,.F.);
#23422=ORIENTED_EDGE('',*,*,#15559,.T.);
#23423=ORIENTED_EDGE('',*,*,#18317,.T.);
#23424=ORIENTED_EDGE('',*,*,#16840,.T.);
#23425=ORIENTED_EDGE('',*,*,#18319,.F.);
#23426=ORIENTED_EDGE('',*,*,#15560,.F.);
#23427=ORIENTED_EDGE('',*,*,#18318,.T.);
#23428=ORIENTED_EDGE('',*,*,#16839,.F.);
#23429=ORIENTED_EDGE('',*,*,#18320,.F.);
#23430=ORIENTED_EDGE('',*,*,#15561,.T.);
#23431=ORIENTED_EDGE('',*,*,#18319,.T.);
#23432=ORIENTED_EDGE('',*,*,#16838,.T.);
#23433=ORIENTED_EDGE('',*,*,#18314,.F.);
#23434=ORIENTED_EDGE('',*,*,#15562,.F.);
#23435=ORIENTED_EDGE('',*,*,#18320,.T.);
#23436=ORIENTED_EDGE('',*,*,#16829,.F.);
#23437=ORIENTED_EDGE('',*,*,#18321,.F.);
#23438=ORIENTED_EDGE('',*,*,#15547,.T.);
#23439=ORIENTED_EDGE('',*,*,#18322,.T.);
#23440=ORIENTED_EDGE('',*,*,#16836,.T.);
#23441=ORIENTED_EDGE('',*,*,#18323,.F.);
#23442=ORIENTED_EDGE('',*,*,#15548,.F.);
#23443=ORIENTED_EDGE('',*,*,#18321,.T.);
#23444=ORIENTED_EDGE('',*,*,#16835,.F.);
#23445=ORIENTED_EDGE('',*,*,#18324,.F.);
#23446=ORIENTED_EDGE('',*,*,#15549,.T.);
#23447=ORIENTED_EDGE('',*,*,#18323,.T.);
#23448=ORIENTED_EDGE('',*,*,#16834,.T.);
#23449=ORIENTED_EDGE('',*,*,#18325,.F.);
#23450=ORIENTED_EDGE('',*,*,#15550,.F.);
#23451=ORIENTED_EDGE('',*,*,#18324,.T.);
#23452=ORIENTED_EDGE('',*,*,#16833,.F.);
#23453=ORIENTED_EDGE('',*,*,#18326,.F.);
#23454=ORIENTED_EDGE('',*,*,#15551,.T.);
#23455=ORIENTED_EDGE('',*,*,#18325,.T.);
#23456=ORIENTED_EDGE('',*,*,#16832,.T.);
#23457=ORIENTED_EDGE('',*,*,#18327,.F.);
#23458=ORIENTED_EDGE('',*,*,#15552,.F.);
#23459=ORIENTED_EDGE('',*,*,#18326,.T.);
#23460=ORIENTED_EDGE('',*,*,#16831,.F.);
#23461=ORIENTED_EDGE('',*,*,#18328,.F.);
#23462=ORIENTED_EDGE('',*,*,#15553,.T.);
#23463=ORIENTED_EDGE('',*,*,#18327,.T.);
#23464=ORIENTED_EDGE('',*,*,#16830,.T.);
#23465=ORIENTED_EDGE('',*,*,#18322,.F.);
#23466=ORIENTED_EDGE('',*,*,#15554,.F.);
#23467=ORIENTED_EDGE('',*,*,#18328,.T.);
#23468=ORIENTED_EDGE('',*,*,#15223,.T.);
#23469=ORIENTED_EDGE('',*,*,#18329,.T.);
#23470=ORIENTED_EDGE('',*,*,#17931,.F.);
#23471=ORIENTED_EDGE('',*,*,#18330,.F.);
#23472=ORIENTED_EDGE('',*,*,#17938,.T.);
#23473=ORIENTED_EDGE('',*,*,#18331,.F.);
#23474=ORIENTED_EDGE('',*,*,#15224,.F.);
#23475=ORIENTED_EDGE('',*,*,#18330,.T.);
#23476=ORIENTED_EDGE('',*,*,#17937,.F.);
#23477=ORIENTED_EDGE('',*,*,#18332,.F.);
#23478=ORIENTED_EDGE('',*,*,#15225,.T.);
#23479=ORIENTED_EDGE('',*,*,#18331,.T.);
#23480=ORIENTED_EDGE('',*,*,#17936,.T.);
#23481=ORIENTED_EDGE('',*,*,#18333,.F.);
#23482=ORIENTED_EDGE('',*,*,#15226,.F.);
#23483=ORIENTED_EDGE('',*,*,#18332,.T.);
#23484=ORIENTED_EDGE('',*,*,#17935,.F.);
#23485=ORIENTED_EDGE('',*,*,#18334,.F.);
#23486=ORIENTED_EDGE('',*,*,#15219,.T.);
#23487=ORIENTED_EDGE('',*,*,#18333,.T.);
#23488=ORIENTED_EDGE('',*,*,#16821,.F.);
#23489=ORIENTED_EDGE('',*,*,#18335,.F.);
#23490=ORIENTED_EDGE('',*,*,#15539,.T.);
#23491=ORIENTED_EDGE('',*,*,#18336,.T.);
#23492=ORIENTED_EDGE('',*,*,#16828,.T.);
#23493=ORIENTED_EDGE('',*,*,#18337,.F.);
#23494=ORIENTED_EDGE('',*,*,#15540,.F.);
#23495=ORIENTED_EDGE('',*,*,#18335,.T.);
#23496=ORIENTED_EDGE('',*,*,#16827,.F.);
#23497=ORIENTED_EDGE('',*,*,#18338,.F.);
#23498=ORIENTED_EDGE('',*,*,#15541,.T.);
#23499=ORIENTED_EDGE('',*,*,#18337,.T.);
#23500=ORIENTED_EDGE('',*,*,#16826,.T.);
#23501=ORIENTED_EDGE('',*,*,#18339,.F.);
#23502=ORIENTED_EDGE('',*,*,#15542,.F.);
#23503=ORIENTED_EDGE('',*,*,#18338,.T.);
#23504=ORIENTED_EDGE('',*,*,#16825,.F.);
#23505=ORIENTED_EDGE('',*,*,#18340,.F.);
#23506=ORIENTED_EDGE('',*,*,#15543,.T.);
#23507=ORIENTED_EDGE('',*,*,#18339,.T.);
#23508=ORIENTED_EDGE('',*,*,#16824,.T.);
#23509=ORIENTED_EDGE('',*,*,#18341,.F.);
#23510=ORIENTED_EDGE('',*,*,#15544,.F.);
#23511=ORIENTED_EDGE('',*,*,#18340,.T.);
#23512=ORIENTED_EDGE('',*,*,#16823,.F.);
#23513=ORIENTED_EDGE('',*,*,#18342,.F.);
#23514=ORIENTED_EDGE('',*,*,#15545,.T.);
#23515=ORIENTED_EDGE('',*,*,#18341,.T.);
#23516=ORIENTED_EDGE('',*,*,#16822,.T.);
#23517=ORIENTED_EDGE('',*,*,#18336,.F.);
#23518=ORIENTED_EDGE('',*,*,#15546,.F.);
#23519=ORIENTED_EDGE('',*,*,#18342,.T.);
#23520=ORIENTED_EDGE('',*,*,#16813,.F.);
#23521=ORIENTED_EDGE('',*,*,#18343,.F.);
#23522=ORIENTED_EDGE('',*,*,#15531,.T.);
#23523=ORIENTED_EDGE('',*,*,#18344,.T.);
#23524=ORIENTED_EDGE('',*,*,#16820,.T.);
#23525=ORIENTED_EDGE('',*,*,#18345,.F.);
#23526=ORIENTED_EDGE('',*,*,#15532,.F.);
#23527=ORIENTED_EDGE('',*,*,#18343,.T.);
#23528=ORIENTED_EDGE('',*,*,#16819,.F.);
#23529=ORIENTED_EDGE('',*,*,#18346,.F.);
#23530=ORIENTED_EDGE('',*,*,#15533,.T.);
#23531=ORIENTED_EDGE('',*,*,#18345,.T.);
#23532=ORIENTED_EDGE('',*,*,#16818,.T.);
#23533=ORIENTED_EDGE('',*,*,#18347,.F.);
#23534=ORIENTED_EDGE('',*,*,#15534,.F.);
#23535=ORIENTED_EDGE('',*,*,#18346,.T.);
#23536=ORIENTED_EDGE('',*,*,#16817,.F.);
#23537=ORIENTED_EDGE('',*,*,#18348,.F.);
#23538=ORIENTED_EDGE('',*,*,#15535,.T.);
#23539=ORIENTED_EDGE('',*,*,#18347,.T.);
#23540=ORIENTED_EDGE('',*,*,#16816,.T.);
#23541=ORIENTED_EDGE('',*,*,#18349,.F.);
#23542=ORIENTED_EDGE('',*,*,#15536,.F.);
#23543=ORIENTED_EDGE('',*,*,#18348,.T.);
#23544=ORIENTED_EDGE('',*,*,#16815,.F.);
#23545=ORIENTED_EDGE('',*,*,#18350,.F.);
#23546=ORIENTED_EDGE('',*,*,#15537,.T.);
#23547=ORIENTED_EDGE('',*,*,#18349,.T.);
#23548=ORIENTED_EDGE('',*,*,#16814,.T.);
#23549=ORIENTED_EDGE('',*,*,#18344,.F.);
#23550=ORIENTED_EDGE('',*,*,#15538,.F.);
#23551=ORIENTED_EDGE('',*,*,#18350,.T.);
#23552=ORIENTED_EDGE('',*,*,#16763,.T.);
#23553=ORIENTED_EDGE('',*,*,#18351,.F.);
#23554=ORIENTED_EDGE('',*,*,#15469,.F.);
#23555=ORIENTED_EDGE('',*,*,#18352,.F.);
#23556=ORIENTED_EDGE('',*,*,#16762,.F.);
#23557=ORIENTED_EDGE('',*,*,#18353,.F.);
#23558=ORIENTED_EDGE('',*,*,#15470,.T.);
#23559=ORIENTED_EDGE('',*,*,#18351,.T.);
#23560=ORIENTED_EDGE('',*,*,#16761,.T.);
#23561=ORIENTED_EDGE('',*,*,#18354,.F.);
#23562=ORIENTED_EDGE('',*,*,#15471,.F.);
#23563=ORIENTED_EDGE('',*,*,#18353,.T.);
#23564=ORIENTED_EDGE('',*,*,#16760,.F.);
#23565=ORIENTED_EDGE('',*,*,#18355,.F.);
#23566=ORIENTED_EDGE('',*,*,#15472,.T.);
#23567=ORIENTED_EDGE('',*,*,#18354,.T.);
#23568=ORIENTED_EDGE('',*,*,#15473,.F.);
#23569=ORIENTED_EDGE('',*,*,#18355,.T.);
#23570=ORIENTED_EDGE('',*,*,#16759,.T.);
#23571=ORIENTED_EDGE('',*,*,#18356,.F.);
#23572=ORIENTED_EDGE('',*,*,#16805,.F.);
#23573=ORIENTED_EDGE('',*,*,#18357,.F.);
#23574=ORIENTED_EDGE('',*,*,#15523,.T.);
#23575=ORIENTED_EDGE('',*,*,#18358,.T.);
#23576=ORIENTED_EDGE('',*,*,#16812,.T.);
#23577=ORIENTED_EDGE('',*,*,#18359,.F.);
#23578=ORIENTED_EDGE('',*,*,#15524,.F.);
#23579=ORIENTED_EDGE('',*,*,#18357,.T.);
#23580=ORIENTED_EDGE('',*,*,#16811,.F.);
#23581=ORIENTED_EDGE('',*,*,#18360,.F.);
#23582=ORIENTED_EDGE('',*,*,#15525,.T.);
#23583=ORIENTED_EDGE('',*,*,#18359,.T.);
#23584=ORIENTED_EDGE('',*,*,#16810,.T.);
#23585=ORIENTED_EDGE('',*,*,#18361,.F.);
#23586=ORIENTED_EDGE('',*,*,#15526,.F.);
#23587=ORIENTED_EDGE('',*,*,#18360,.T.);
#23588=ORIENTED_EDGE('',*,*,#16809,.F.);
#23589=ORIENTED_EDGE('',*,*,#18362,.F.);
#23590=ORIENTED_EDGE('',*,*,#15527,.T.);
#23591=ORIENTED_EDGE('',*,*,#18361,.T.);
#23592=ORIENTED_EDGE('',*,*,#16808,.T.);
#23593=ORIENTED_EDGE('',*,*,#18363,.F.);
#23594=ORIENTED_EDGE('',*,*,#15528,.F.);
#23595=ORIENTED_EDGE('',*,*,#18362,.T.);
#23596=ORIENTED_EDGE('',*,*,#16807,.F.);
#23597=ORIENTED_EDGE('',*,*,#18364,.F.);
#23598=ORIENTED_EDGE('',*,*,#15529,.T.);
#23599=ORIENTED_EDGE('',*,*,#18363,.T.);
#23600=ORIENTED_EDGE('',*,*,#16806,.T.);
#23601=ORIENTED_EDGE('',*,*,#18358,.F.);
#23602=ORIENTED_EDGE('',*,*,#15530,.F.);
#23603=ORIENTED_EDGE('',*,*,#18364,.T.);
#23604=ORIENTED_EDGE('',*,*,#16797,.F.);
#23605=ORIENTED_EDGE('',*,*,#18365,.F.);
#23606=ORIENTED_EDGE('',*,*,#15515,.T.);
#23607=ORIENTED_EDGE('',*,*,#18366,.T.);
#23608=ORIENTED_EDGE('',*,*,#16804,.T.);
#23609=ORIENTED_EDGE('',*,*,#18367,.F.);
#23610=ORIENTED_EDGE('',*,*,#15516,.F.);
#23611=ORIENTED_EDGE('',*,*,#18365,.T.);
#23612=ORIENTED_EDGE('',*,*,#16803,.F.);
#23613=ORIENTED_EDGE('',*,*,#18368,.F.);
#23614=ORIENTED_EDGE('',*,*,#15517,.T.);
#23615=ORIENTED_EDGE('',*,*,#18367,.T.);
#23616=ORIENTED_EDGE('',*,*,#16802,.T.);
#23617=ORIENTED_EDGE('',*,*,#18369,.F.);
#23618=ORIENTED_EDGE('',*,*,#15518,.F.);
#23619=ORIENTED_EDGE('',*,*,#18368,.T.);
#23620=ORIENTED_EDGE('',*,*,#16801,.F.);
#23621=ORIENTED_EDGE('',*,*,#18370,.F.);
#23622=ORIENTED_EDGE('',*,*,#15519,.T.);
#23623=ORIENTED_EDGE('',*,*,#18369,.T.);
#23624=ORIENTED_EDGE('',*,*,#16800,.T.);
#23625=ORIENTED_EDGE('',*,*,#18371,.F.);
#23626=ORIENTED_EDGE('',*,*,#15520,.F.);
#23627=ORIENTED_EDGE('',*,*,#18370,.T.);
#23628=ORIENTED_EDGE('',*,*,#16799,.F.);
#23629=ORIENTED_EDGE('',*,*,#18372,.F.);
#23630=ORIENTED_EDGE('',*,*,#15521,.T.);
#23631=ORIENTED_EDGE('',*,*,#18371,.T.);
#23632=ORIENTED_EDGE('',*,*,#16798,.T.);
#23633=ORIENTED_EDGE('',*,*,#18366,.F.);
#23634=ORIENTED_EDGE('',*,*,#15522,.F.);
#23635=ORIENTED_EDGE('',*,*,#18372,.T.);
#23636=ORIENTED_EDGE('',*,*,#15215,.T.);
#23637=ORIENTED_EDGE('',*,*,#18373,.T.);
#23638=ORIENTED_EDGE('',*,*,#17939,.F.);
#23639=ORIENTED_EDGE('',*,*,#18374,.F.);
#23640=ORIENTED_EDGE('',*,*,#17946,.T.);
#23641=ORIENTED_EDGE('',*,*,#18375,.F.);
#23642=ORIENTED_EDGE('',*,*,#15216,.F.);
#23643=ORIENTED_EDGE('',*,*,#18374,.T.);
#23644=ORIENTED_EDGE('',*,*,#17945,.F.);
#23645=ORIENTED_EDGE('',*,*,#18376,.F.);
#23646=ORIENTED_EDGE('',*,*,#15217,.T.);
#23647=ORIENTED_EDGE('',*,*,#18375,.T.);
#23648=ORIENTED_EDGE('',*,*,#17944,.T.);
#23649=ORIENTED_EDGE('',*,*,#18377,.F.);
#23650=ORIENTED_EDGE('',*,*,#15218,.F.);
#23651=ORIENTED_EDGE('',*,*,#18376,.T.);
#23652=ORIENTED_EDGE('',*,*,#17943,.F.);
#23653=ORIENTED_EDGE('',*,*,#18378,.F.);
#23654=ORIENTED_EDGE('',*,*,#15211,.T.);
#23655=ORIENTED_EDGE('',*,*,#18377,.T.);
#23656=ORIENTED_EDGE('',*,*,#16789,.F.);
#23657=ORIENTED_EDGE('',*,*,#18379,.F.);
#23658=ORIENTED_EDGE('',*,*,#15507,.T.);
#23659=ORIENTED_EDGE('',*,*,#18380,.T.);
#23660=ORIENTED_EDGE('',*,*,#16796,.T.);
#23661=ORIENTED_EDGE('',*,*,#18381,.F.);
#23662=ORIENTED_EDGE('',*,*,#15508,.F.);
#23663=ORIENTED_EDGE('',*,*,#18379,.T.);
#23664=ORIENTED_EDGE('',*,*,#16795,.F.);
#23665=ORIENTED_EDGE('',*,*,#18382,.F.);
#23666=ORIENTED_EDGE('',*,*,#15509,.T.);
#23667=ORIENTED_EDGE('',*,*,#18381,.T.);
#23668=ORIENTED_EDGE('',*,*,#16794,.T.);
#23669=ORIENTED_EDGE('',*,*,#18383,.F.);
#23670=ORIENTED_EDGE('',*,*,#15510,.F.);
#23671=ORIENTED_EDGE('',*,*,#18382,.T.);
#23672=ORIENTED_EDGE('',*,*,#16793,.F.);
#23673=ORIENTED_EDGE('',*,*,#18384,.F.);
#23674=ORIENTED_EDGE('',*,*,#15511,.T.);
#23675=ORIENTED_EDGE('',*,*,#18383,.T.);
#23676=ORIENTED_EDGE('',*,*,#16792,.T.);
#23677=ORIENTED_EDGE('',*,*,#18385,.F.);
#23678=ORIENTED_EDGE('',*,*,#15512,.F.);
#23679=ORIENTED_EDGE('',*,*,#18384,.T.);
#23680=ORIENTED_EDGE('',*,*,#16791,.F.);
#23681=ORIENTED_EDGE('',*,*,#18386,.F.);
#23682=ORIENTED_EDGE('',*,*,#15513,.T.);
#23683=ORIENTED_EDGE('',*,*,#18385,.T.);
#23684=ORIENTED_EDGE('',*,*,#16790,.T.);
#23685=ORIENTED_EDGE('',*,*,#18380,.F.);
#23686=ORIENTED_EDGE('',*,*,#15514,.F.);
#23687=ORIENTED_EDGE('',*,*,#18386,.T.);
#23688=ORIENTED_EDGE('',*,*,#16781,.F.);
#23689=ORIENTED_EDGE('',*,*,#18387,.F.);
#23690=ORIENTED_EDGE('',*,*,#15499,.T.);
#23691=ORIENTED_EDGE('',*,*,#18388,.T.);
#23692=ORIENTED_EDGE('',*,*,#16788,.T.);
#23693=ORIENTED_EDGE('',*,*,#18389,.F.);
#23694=ORIENTED_EDGE('',*,*,#15500,.F.);
#23695=ORIENTED_EDGE('',*,*,#18387,.T.);
#23696=ORIENTED_EDGE('',*,*,#16787,.F.);
#23697=ORIENTED_EDGE('',*,*,#18390,.F.);
#23698=ORIENTED_EDGE('',*,*,#15501,.T.);
#23699=ORIENTED_EDGE('',*,*,#18389,.T.);
#23700=ORIENTED_EDGE('',*,*,#16786,.T.);
#23701=ORIENTED_EDGE('',*,*,#18391,.F.);
#23702=ORIENTED_EDGE('',*,*,#15502,.F.);
#23703=ORIENTED_EDGE('',*,*,#18390,.T.);
#23704=ORIENTED_EDGE('',*,*,#16785,.F.);
#23705=ORIENTED_EDGE('',*,*,#18392,.F.);
#23706=ORIENTED_EDGE('',*,*,#15503,.T.);
#23707=ORIENTED_EDGE('',*,*,#18391,.T.);
#23708=ORIENTED_EDGE('',*,*,#16784,.T.);
#23709=ORIENTED_EDGE('',*,*,#18393,.F.);
#23710=ORIENTED_EDGE('',*,*,#15504,.F.);
#23711=ORIENTED_EDGE('',*,*,#18392,.T.);
#23712=ORIENTED_EDGE('',*,*,#16783,.F.);
#23713=ORIENTED_EDGE('',*,*,#18394,.F.);
#23714=ORIENTED_EDGE('',*,*,#15505,.T.);
#23715=ORIENTED_EDGE('',*,*,#18393,.T.);
#23716=ORIENTED_EDGE('',*,*,#16782,.T.);
#23717=ORIENTED_EDGE('',*,*,#18388,.F.);
#23718=ORIENTED_EDGE('',*,*,#15506,.F.);
#23719=ORIENTED_EDGE('',*,*,#18394,.T.);
#23720=ORIENTED_EDGE('',*,*,#18395,.F.);
#23721=ORIENTED_EDGE('',*,*,#16756,.F.);
#23722=ORIENTED_EDGE('',*,*,#18396,.F.);
#23723=ORIENTED_EDGE('',*,*,#16755,.T.);
#23724=ORIENTED_EDGE('',*,*,#18397,.T.);
#23725=ORIENTED_EDGE('',*,*,#18396,.T.);
#23726=ORIENTED_EDGE('',*,*,#16773,.F.);
#23727=ORIENTED_EDGE('',*,*,#18398,.F.);
#23728=ORIENTED_EDGE('',*,*,#15491,.T.);
#23729=ORIENTED_EDGE('',*,*,#18399,.T.);
#23730=ORIENTED_EDGE('',*,*,#16780,.T.);
#23731=ORIENTED_EDGE('',*,*,#18400,.F.);
#23732=ORIENTED_EDGE('',*,*,#15492,.F.);
#23733=ORIENTED_EDGE('',*,*,#18398,.T.);
#23734=ORIENTED_EDGE('',*,*,#16779,.F.);
#23735=ORIENTED_EDGE('',*,*,#18401,.F.);
#23736=ORIENTED_EDGE('',*,*,#15493,.T.);
#23737=ORIENTED_EDGE('',*,*,#18400,.T.);
#23738=ORIENTED_EDGE('',*,*,#16778,.T.);
#23739=ORIENTED_EDGE('',*,*,#18402,.F.);
#23740=ORIENTED_EDGE('',*,*,#15494,.F.);
#23741=ORIENTED_EDGE('',*,*,#18401,.T.);
#23742=ORIENTED_EDGE('',*,*,#16777,.F.);
#23743=ORIENTED_EDGE('',*,*,#18403,.F.);
#23744=ORIENTED_EDGE('',*,*,#15495,.T.);
#23745=ORIENTED_EDGE('',*,*,#18402,.T.);
#23746=ORIENTED_EDGE('',*,*,#16776,.T.);
#23747=ORIENTED_EDGE('',*,*,#18404,.F.);
#23748=ORIENTED_EDGE('',*,*,#15496,.F.);
#23749=ORIENTED_EDGE('',*,*,#18403,.T.);
#23750=ORIENTED_EDGE('',*,*,#16775,.F.);
#23751=ORIENTED_EDGE('',*,*,#18405,.F.);
#23752=ORIENTED_EDGE('',*,*,#15497,.T.);
#23753=ORIENTED_EDGE('',*,*,#18404,.T.);
#23754=ORIENTED_EDGE('',*,*,#16774,.T.);
#23755=ORIENTED_EDGE('',*,*,#18399,.F.);
#23756=ORIENTED_EDGE('',*,*,#15498,.F.);
#23757=ORIENTED_EDGE('',*,*,#18405,.T.);
#23758=ORIENTED_EDGE('',*,*,#16765,.F.);
#23759=ORIENTED_EDGE('',*,*,#18406,.F.);
#23760=ORIENTED_EDGE('',*,*,#15483,.T.);
#23761=ORIENTED_EDGE('',*,*,#18407,.T.);
#23762=ORIENTED_EDGE('',*,*,#16772,.T.);
#23763=ORIENTED_EDGE('',*,*,#18408,.F.);
#23764=ORIENTED_EDGE('',*,*,#15484,.F.);
#23765=ORIENTED_EDGE('',*,*,#18406,.T.);
#23766=ORIENTED_EDGE('',*,*,#16771,.F.);
#23767=ORIENTED_EDGE('',*,*,#18409,.F.);
#23768=ORIENTED_EDGE('',*,*,#15485,.T.);
#23769=ORIENTED_EDGE('',*,*,#18408,.T.);
#23770=ORIENTED_EDGE('',*,*,#16770,.T.);
#23771=ORIENTED_EDGE('',*,*,#18410,.F.);
#23772=ORIENTED_EDGE('',*,*,#15486,.F.);
#23773=ORIENTED_EDGE('',*,*,#18409,.T.);
#23774=ORIENTED_EDGE('',*,*,#16769,.F.);
#23775=ORIENTED_EDGE('',*,*,#18411,.F.);
#23776=ORIENTED_EDGE('',*,*,#15487,.T.);
#23777=ORIENTED_EDGE('',*,*,#18410,.T.);
#23778=ORIENTED_EDGE('',*,*,#16768,.T.);
#23779=ORIENTED_EDGE('',*,*,#18412,.F.);
#23780=ORIENTED_EDGE('',*,*,#15488,.F.);
#23781=ORIENTED_EDGE('',*,*,#18411,.T.);
#23782=ORIENTED_EDGE('',*,*,#16767,.F.);
#23783=ORIENTED_EDGE('',*,*,#18413,.F.);
#23784=ORIENTED_EDGE('',*,*,#15489,.T.);
#23785=ORIENTED_EDGE('',*,*,#18412,.T.);
#23786=ORIENTED_EDGE('',*,*,#16766,.T.);
#23787=ORIENTED_EDGE('',*,*,#18407,.F.);
#23788=ORIENTED_EDGE('',*,*,#15490,.F.);
#23789=ORIENTED_EDGE('',*,*,#18413,.T.);
#23790=ORIENTED_EDGE('',*,*,#16752,.T.);
#23791=ORIENTED_EDGE('',*,*,#18414,.F.);
#23792=ORIENTED_EDGE('',*,*,#15461,.F.);
#23793=ORIENTED_EDGE('',*,*,#18415,.F.);
#23794=ORIENTED_EDGE('',*,*,#16751,.F.);
#23795=ORIENTED_EDGE('',*,*,#18416,.F.);
#23796=ORIENTED_EDGE('',*,*,#15462,.T.);
#23797=ORIENTED_EDGE('',*,*,#18414,.T.);
#23798=ORIENTED_EDGE('',*,*,#16750,.T.);
#23799=ORIENTED_EDGE('',*,*,#18417,.F.);
#23800=ORIENTED_EDGE('',*,*,#15463,.F.);
#23801=ORIENTED_EDGE('',*,*,#18416,.T.);
#23802=ORIENTED_EDGE('',*,*,#16749,.F.);
#23803=ORIENTED_EDGE('',*,*,#18418,.F.);
#23804=ORIENTED_EDGE('',*,*,#15464,.T.);
#23805=ORIENTED_EDGE('',*,*,#18417,.T.);
#23806=ORIENTED_EDGE('',*,*,#15465,.F.);
#23807=ORIENTED_EDGE('',*,*,#18418,.T.);
#23808=ORIENTED_EDGE('',*,*,#16748,.T.);
#23809=ORIENTED_EDGE('',*,*,#18419,.F.);
#23810=ORIENTED_EDGE('',*,*,#15207,.T.);
#23811=ORIENTED_EDGE('',*,*,#18420,.T.);
#23812=ORIENTED_EDGE('',*,*,#17947,.F.);
#23813=ORIENTED_EDGE('',*,*,#18421,.F.);
#23814=ORIENTED_EDGE('',*,*,#17954,.T.);
#23815=ORIENTED_EDGE('',*,*,#18422,.F.);
#23816=ORIENTED_EDGE('',*,*,#15208,.F.);
#23817=ORIENTED_EDGE('',*,*,#18421,.T.);
#23818=ORIENTED_EDGE('',*,*,#17953,.F.);
#23819=ORIENTED_EDGE('',*,*,#18423,.F.);
#23820=ORIENTED_EDGE('',*,*,#15209,.T.);
#23821=ORIENTED_EDGE('',*,*,#18422,.T.);
#23822=ORIENTED_EDGE('',*,*,#17952,.T.);
#23823=ORIENTED_EDGE('',*,*,#18424,.F.);
#23824=ORIENTED_EDGE('',*,*,#15210,.F.);
#23825=ORIENTED_EDGE('',*,*,#18423,.T.);
#23826=ORIENTED_EDGE('',*,*,#17951,.F.);
#23827=ORIENTED_EDGE('',*,*,#18425,.F.);
#23828=ORIENTED_EDGE('',*,*,#15203,.T.);
#23829=ORIENTED_EDGE('',*,*,#18424,.T.);
#23830=ORIENTED_EDGE('',*,*,#17963,.T.);
#23831=ORIENTED_EDGE('',*,*,#18426,.F.);
#23832=ORIENTED_EDGE('',*,*,#15200,.F.);
#23833=ORIENTED_EDGE('',*,*,#18427,.F.);
#23834=ORIENTED_EDGE('',*,*,#17962,.F.);
#23835=ORIENTED_EDGE('',*,*,#18428,.F.);
#23836=ORIENTED_EDGE('',*,*,#15201,.T.);
#23837=ORIENTED_EDGE('',*,*,#18426,.T.);
#23838=ORIENTED_EDGE('',*,*,#17961,.T.);
#23839=ORIENTED_EDGE('',*,*,#18429,.F.);
#23840=ORIENTED_EDGE('',*,*,#15202,.F.);
#23841=ORIENTED_EDGE('',*,*,#18428,.T.);
#23842=ORIENTED_EDGE('',*,*,#17960,.F.);
#23843=ORIENTED_EDGE('',*,*,#18430,.F.);
#23844=ORIENTED_EDGE('',*,*,#15193,.T.);
#23845=ORIENTED_EDGE('',*,*,#18429,.T.);
#23846=ORIENTED_EDGE('',*,*,#15198,.F.);
#23847=ORIENTED_EDGE('',*,*,#18431,.T.);
#23848=ORIENTED_EDGE('',*,*,#17955,.F.);
#23849=ORIENTED_EDGE('',*,*,#18432,.F.);
#23850=ORIENTED_EDGE('',*,*,#15459,.F.);
#23851=ORIENTED_EDGE('',*,*,#18433,.F.);
#23852=ORIENTED_EDGE('',*,*,#16746,.F.);
#23853=ORIENTED_EDGE('',*,*,#18434,.F.);
#23854=ORIENTED_EDGE('',*,*,#16754,.F.);
#23855=ORIENTED_EDGE('',*,*,#18395,.T.);
#23856=ORIENTED_EDGE('',*,*,#18397,.F.);
#23857=ORIENTED_EDGE('',*,*,#16757,.F.);
#23858=ORIENTED_EDGE('',*,*,#18435,.F.);
#23859=ORIENTED_EDGE('',*,*,#15467,.F.);
#23860=ORIENTED_EDGE('',*,*,#18436,.F.);
#23861=ORIENTED_EDGE('',*,*,#15475,.F.);
#23862=ORIENTED_EDGE('',*,*,#18437,.F.);
#23863=ORIENTED_EDGE('',*,*,#16875,.F.);
#23864=ORIENTED_EDGE('',*,*,#18438,.F.);
#23865=ORIENTED_EDGE('',*,*,#15199,.T.);
#23866=ORIENTED_EDGE('',*,*,#18432,.T.);
#23867=ORIENTED_EDGE('',*,*,#17964,.T.);
#23868=ORIENTED_EDGE('',*,*,#18427,.T.);
#23869=ORIENTED_EDGE('',*,*,#15460,.T.);
#23870=ORIENTED_EDGE('',*,*,#18434,.T.);
#23871=ORIENTED_EDGE('',*,*,#16753,.T.);
#23872=ORIENTED_EDGE('',*,*,#18415,.T.);
#23873=ORIENTED_EDGE('',*,*,#16747,.T.);
#23874=ORIENTED_EDGE('',*,*,#18433,.T.);
#23875=ORIENTED_EDGE('',*,*,#15466,.T.);
#23876=ORIENTED_EDGE('',*,*,#18419,.T.);
#23877=ORIENTED_EDGE('',*,*,#16758,.T.);
#23878=ORIENTED_EDGE('',*,*,#18436,.T.);
#23879=ORIENTED_EDGE('',*,*,#15474,.T.);
#23880=ORIENTED_EDGE('',*,*,#18356,.T.);
#23881=ORIENTED_EDGE('',*,*,#15468,.T.);
#23882=ORIENTED_EDGE('',*,*,#18435,.T.);
#23883=ORIENTED_EDGE('',*,*,#16764,.T.);
#23884=ORIENTED_EDGE('',*,*,#18352,.T.);
#23885=ORIENTED_EDGE('',*,*,#15476,.T.);
#23886=ORIENTED_EDGE('',*,*,#18438,.T.);
#23887=ORIENTED_EDGE('',*,*,#16874,.T.);
#23888=ORIENTED_EDGE('',*,*,#18300,.T.);
#23889=ORIENTED_EDGE('',*,*,#16876,.T.);
#23890=ORIENTED_EDGE('',*,*,#18437,.T.);
#23891=ORIENTED_EDGE('',*,*,#15482,.T.);
#23892=ORIENTED_EDGE('',*,*,#18304,.T.);
#23893=ORIENTED_EDGE('',*,*,#16613,.T.);
#23894=ORIENTED_EDGE('',*,*,#18261,.T.);
#23895=ORIENTED_EDGE('',*,*,#15310,.T.);
#23896=ORIENTED_EDGE('',*,*,#18266,.T.);
#23897=ORIENTED_EDGE('',*,*,#15451,.F.);
#23898=ORIENTED_EDGE('',*,*,#18439,.T.);
#23899=ORIENTED_EDGE('',*,*,#17916,.F.);
#23900=ORIENTED_EDGE('',*,*,#18262,.F.);
#23901=ORIENTED_EDGE('',*,*,#15673,.T.);
#23902=ORIENTED_EDGE('',*,*,#18440,.T.);
#23903=ORIENTED_EDGE('',*,*,#16917,.F.);
#23904=ORIENTED_EDGE('',*,*,#18441,.F.);
#23905=ORIENTED_EDGE('',*,*,#16921,.F.);
#23906=ORIENTED_EDGE('',*,*,#18442,.F.);
#23907=ORIENTED_EDGE('',*,*,#15669,.T.);
#23908=ORIENTED_EDGE('',*,*,#18443,.T.);
#23909=ORIENTED_EDGE('',*,*,#16924,.T.);
#23910=ORIENTED_EDGE('',*,*,#18444,.F.);
#23911=ORIENTED_EDGE('',*,*,#15674,.F.);
#23912=ORIENTED_EDGE('',*,*,#18441,.T.);
#23913=ORIENTED_EDGE('',*,*,#16922,.T.);
#23914=ORIENTED_EDGE('',*,*,#18443,.F.);
#23915=ORIENTED_EDGE('',*,*,#15676,.F.);
#23916=ORIENTED_EDGE('',*,*,#18445,.T.);
#23917=ORIENTED_EDGE('',*,*,#16923,.F.);
#23918=ORIENTED_EDGE('',*,*,#18445,.F.);
#23919=ORIENTED_EDGE('',*,*,#15675,.T.);
#23920=ORIENTED_EDGE('',*,*,#18444,.T.);
#23921=ORIENTED_EDGE('',*,*,#16968,.F.);
#23922=ORIENTED_EDGE('',*,*,#18446,.F.);
#23923=ORIENTED_EDGE('',*,*,#15661,.T.);
#23924=ORIENTED_EDGE('',*,*,#18447,.T.);
#23925=ORIENTED_EDGE('',*,*,#16969,.T.);
#23926=ORIENTED_EDGE('',*,*,#18447,.F.);
#23927=ORIENTED_EDGE('',*,*,#15668,.F.);
#23928=ORIENTED_EDGE('',*,*,#18448,.T.);
#23929=ORIENTED_EDGE('',*,*,#15667,.T.);
#23930=ORIENTED_EDGE('',*,*,#18449,.T.);
#23931=ORIENTED_EDGE('',*,*,#16970,.F.);
#23932=ORIENTED_EDGE('',*,*,#18448,.F.);
#23933=ORIENTED_EDGE('',*,*,#15657,.T.);
#23934=ORIENTED_EDGE('',*,*,#18450,.T.);
#23935=ORIENTED_EDGE('',*,*,#16949,.F.);
#23936=ORIENTED_EDGE('',*,*,#18451,.F.);
#23937=ORIENTED_EDGE('',*,*,#16953,.F.);
#23938=ORIENTED_EDGE('',*,*,#18452,.F.);
#23939=ORIENTED_EDGE('',*,*,#15653,.T.);
#23940=ORIENTED_EDGE('',*,*,#18453,.T.);
#23941=ORIENTED_EDGE('',*,*,#16956,.T.);
#23942=ORIENTED_EDGE('',*,*,#18454,.F.);
#23943=ORIENTED_EDGE('',*,*,#15658,.F.);
#23944=ORIENTED_EDGE('',*,*,#18451,.T.);
#23945=ORIENTED_EDGE('',*,*,#16954,.T.);
#23946=ORIENTED_EDGE('',*,*,#18453,.F.);
#23947=ORIENTED_EDGE('',*,*,#15660,.F.);
#23948=ORIENTED_EDGE('',*,*,#18455,.T.);
#23949=ORIENTED_EDGE('',*,*,#16955,.F.);
#23950=ORIENTED_EDGE('',*,*,#18455,.F.);
#23951=ORIENTED_EDGE('',*,*,#15659,.T.);
#23952=ORIENTED_EDGE('',*,*,#18454,.T.);
#23953=ORIENTED_EDGE('',*,*,#15649,.T.);
#23954=ORIENTED_EDGE('',*,*,#18456,.T.);
#23955=ORIENTED_EDGE('',*,*,#16941,.F.);
#23956=ORIENTED_EDGE('',*,*,#18457,.F.);
#23957=ORIENTED_EDGE('',*,*,#16945,.F.);
#23958=ORIENTED_EDGE('',*,*,#18458,.F.);
#23959=ORIENTED_EDGE('',*,*,#15645,.T.);
#23960=ORIENTED_EDGE('',*,*,#18459,.T.);
#23961=ORIENTED_EDGE('',*,*,#16948,.T.);
#23962=ORIENTED_EDGE('',*,*,#18460,.F.);
#23963=ORIENTED_EDGE('',*,*,#15650,.F.);
#23964=ORIENTED_EDGE('',*,*,#18457,.T.);
#23965=ORIENTED_EDGE('',*,*,#16946,.T.);
#23966=ORIENTED_EDGE('',*,*,#18459,.F.);
#23967=ORIENTED_EDGE('',*,*,#15652,.F.);
#23968=ORIENTED_EDGE('',*,*,#18461,.T.);
#23969=ORIENTED_EDGE('',*,*,#16947,.F.);
#23970=ORIENTED_EDGE('',*,*,#18461,.F.);
#23971=ORIENTED_EDGE('',*,*,#15651,.T.);
#23972=ORIENTED_EDGE('',*,*,#18460,.T.);
#23973=ORIENTED_EDGE('',*,*,#15641,.T.);
#23974=ORIENTED_EDGE('',*,*,#18462,.T.);
#23975=ORIENTED_EDGE('',*,*,#16933,.F.);
#23976=ORIENTED_EDGE('',*,*,#18463,.F.);
#23977=ORIENTED_EDGE('',*,*,#16937,.F.);
#23978=ORIENTED_EDGE('',*,*,#18464,.F.);
#23979=ORIENTED_EDGE('',*,*,#15637,.T.);
#23980=ORIENTED_EDGE('',*,*,#18465,.T.);
#23981=ORIENTED_EDGE('',*,*,#16940,.T.);
#23982=ORIENTED_EDGE('',*,*,#18466,.F.);
#23983=ORIENTED_EDGE('',*,*,#15642,.F.);
#23984=ORIENTED_EDGE('',*,*,#18463,.T.);
#23985=ORIENTED_EDGE('',*,*,#16938,.T.);
#23986=ORIENTED_EDGE('',*,*,#18465,.F.);
#23987=ORIENTED_EDGE('',*,*,#15644,.F.);
#23988=ORIENTED_EDGE('',*,*,#18467,.T.);
#23989=ORIENTED_EDGE('',*,*,#16939,.F.);
#23990=ORIENTED_EDGE('',*,*,#18467,.F.);
#23991=ORIENTED_EDGE('',*,*,#15643,.T.);
#23992=ORIENTED_EDGE('',*,*,#18466,.T.);
#23993=ORIENTED_EDGE('',*,*,#15625,.T.);
#23994=ORIENTED_EDGE('',*,*,#18468,.T.);
#23995=ORIENTED_EDGE('',*,*,#16925,.F.);
#23996=ORIENTED_EDGE('',*,*,#18469,.F.);
#23997=ORIENTED_EDGE('',*,*,#16929,.F.);
#23998=ORIENTED_EDGE('',*,*,#18470,.F.);
#23999=ORIENTED_EDGE('',*,*,#15621,.T.);
#24000=ORIENTED_EDGE('',*,*,#18471,.T.);
#24001=ORIENTED_EDGE('',*,*,#16932,.T.);
#24002=ORIENTED_EDGE('',*,*,#18472,.F.);
#24003=ORIENTED_EDGE('',*,*,#15626,.F.);
#24004=ORIENTED_EDGE('',*,*,#18469,.T.);
#24005=ORIENTED_EDGE('',*,*,#16930,.T.);
#24006=ORIENTED_EDGE('',*,*,#18471,.F.);
#24007=ORIENTED_EDGE('',*,*,#15628,.F.);
#24008=ORIENTED_EDGE('',*,*,#18473,.T.);
#24009=ORIENTED_EDGE('',*,*,#16931,.F.);
#24010=ORIENTED_EDGE('',*,*,#18473,.F.);
#24011=ORIENTED_EDGE('',*,*,#15627,.T.);
#24012=ORIENTED_EDGE('',*,*,#18472,.T.);
#24013=ORIENTED_EDGE('',*,*,#15633,.T.);
#24014=ORIENTED_EDGE('',*,*,#18474,.T.);
#24015=ORIENTED_EDGE('',*,*,#16909,.F.);
#24016=ORIENTED_EDGE('',*,*,#18475,.F.);
#24017=ORIENTED_EDGE('',*,*,#16913,.F.);
#24018=ORIENTED_EDGE('',*,*,#18476,.F.);
#24019=ORIENTED_EDGE('',*,*,#15629,.T.);
#24020=ORIENTED_EDGE('',*,*,#18477,.T.);
#24021=ORIENTED_EDGE('',*,*,#16916,.T.);
#24022=ORIENTED_EDGE('',*,*,#18478,.F.);
#24023=ORIENTED_EDGE('',*,*,#15634,.F.);
#24024=ORIENTED_EDGE('',*,*,#18475,.T.);
#24025=ORIENTED_EDGE('',*,*,#16914,.T.);
#24026=ORIENTED_EDGE('',*,*,#18477,.F.);
#24027=ORIENTED_EDGE('',*,*,#15636,.F.);
#24028=ORIENTED_EDGE('',*,*,#18479,.T.);
#24029=ORIENTED_EDGE('',*,*,#16915,.F.);
#24030=ORIENTED_EDGE('',*,*,#18479,.F.);
#24031=ORIENTED_EDGE('',*,*,#15635,.T.);
#24032=ORIENTED_EDGE('',*,*,#18478,.T.);
#24033=ORIENTED_EDGE('',*,*,#17924,.F.);
#24034=ORIENTED_EDGE('',*,*,#18277,.F.);
#24035=ORIENTED_EDGE('',*,*,#15230,.T.);
#24036=ORIENTED_EDGE('',*,*,#18480,.T.);
#24037=ORIENTED_EDGE('',*,*,#17925,.T.);
#24038=ORIENTED_EDGE('',*,*,#18480,.F.);
#24039=ORIENTED_EDGE('',*,*,#15229,.F.);
#24040=ORIENTED_EDGE('',*,*,#18481,.T.);
#24041=ORIENTED_EDGE('',*,*,#17926,.F.);
#24042=ORIENTED_EDGE('',*,*,#18481,.F.);
#24043=ORIENTED_EDGE('',*,*,#15228,.T.);
#24044=ORIENTED_EDGE('',*,*,#18282,.T.);
#24045=ORIENTED_EDGE('',*,*,#17090,.T.);
#24046=ORIENTED_EDGE('',*,*,#18482,.F.);
#24047=ORIENTED_EDGE('',*,*,#15797,.F.);
#24048=ORIENTED_EDGE('',*,*,#18483,.T.);
#24049=ORIENTED_EDGE('',*,*,#17091,.F.);
#24050=ORIENTED_EDGE('',*,*,#18483,.F.);
#24051=ORIENTED_EDGE('',*,*,#15804,.T.);
#24052=ORIENTED_EDGE('',*,*,#18484,.T.);
#24053=ORIENTED_EDGE('',*,*,#17092,.T.);
#24054=ORIENTED_EDGE('',*,*,#18484,.F.);
#24055=ORIENTED_EDGE('',*,*,#15803,.F.);
#24056=ORIENTED_EDGE('',*,*,#18485,.T.);
#24057=ORIENTED_EDGE('',*,*,#17093,.F.);
#24058=ORIENTED_EDGE('',*,*,#18485,.F.);
#24059=ORIENTED_EDGE('',*,*,#15802,.T.);
#24060=ORIENTED_EDGE('',*,*,#18486,.T.);
#24061=ORIENTED_EDGE('',*,*,#17094,.T.);
#24062=ORIENTED_EDGE('',*,*,#18486,.F.);
#24063=ORIENTED_EDGE('',*,*,#15801,.F.);
#24064=ORIENTED_EDGE('',*,*,#18487,.T.);
#24065=ORIENTED_EDGE('',*,*,#17095,.F.);
#24066=ORIENTED_EDGE('',*,*,#18487,.F.);
#24067=ORIENTED_EDGE('',*,*,#15800,.T.);
#24068=ORIENTED_EDGE('',*,*,#18488,.T.);
#24069=ORIENTED_EDGE('',*,*,#17096,.T.);
#24070=ORIENTED_EDGE('',*,*,#18488,.F.);
#24071=ORIENTED_EDGE('',*,*,#15799,.F.);
#24072=ORIENTED_EDGE('',*,*,#18489,.T.);
#24073=ORIENTED_EDGE('',*,*,#17097,.F.);
#24074=ORIENTED_EDGE('',*,*,#18489,.F.);
#24075=ORIENTED_EDGE('',*,*,#15798,.T.);
#24076=ORIENTED_EDGE('',*,*,#18482,.T.);
#24077=ORIENTED_EDGE('',*,*,#17082,.T.);
#24078=ORIENTED_EDGE('',*,*,#18490,.F.);
#24079=ORIENTED_EDGE('',*,*,#15789,.F.);
#24080=ORIENTED_EDGE('',*,*,#18491,.T.);
#24081=ORIENTED_EDGE('',*,*,#17083,.F.);
#24082=ORIENTED_EDGE('',*,*,#18491,.F.);
#24083=ORIENTED_EDGE('',*,*,#15796,.T.);
#24084=ORIENTED_EDGE('',*,*,#18492,.T.);
#24085=ORIENTED_EDGE('',*,*,#17084,.T.);
#24086=ORIENTED_EDGE('',*,*,#18492,.F.);
#24087=ORIENTED_EDGE('',*,*,#15795,.F.);
#24088=ORIENTED_EDGE('',*,*,#18493,.T.);
#24089=ORIENTED_EDGE('',*,*,#17085,.F.);
#24090=ORIENTED_EDGE('',*,*,#18493,.F.);
#24091=ORIENTED_EDGE('',*,*,#15794,.T.);
#24092=ORIENTED_EDGE('',*,*,#18494,.T.);
#24093=ORIENTED_EDGE('',*,*,#17086,.T.);
#24094=ORIENTED_EDGE('',*,*,#18494,.F.);
#24095=ORIENTED_EDGE('',*,*,#15793,.F.);
#24096=ORIENTED_EDGE('',*,*,#18495,.T.);
#24097=ORIENTED_EDGE('',*,*,#17087,.F.);
#24098=ORIENTED_EDGE('',*,*,#18495,.F.);
#24099=ORIENTED_EDGE('',*,*,#15792,.T.);
#24100=ORIENTED_EDGE('',*,*,#18496,.T.);
#24101=ORIENTED_EDGE('',*,*,#17088,.T.);
#24102=ORIENTED_EDGE('',*,*,#18496,.F.);
#24103=ORIENTED_EDGE('',*,*,#15791,.F.);
#24104=ORIENTED_EDGE('',*,*,#18497,.T.);
#24105=ORIENTED_EDGE('',*,*,#17089,.F.);
#24106=ORIENTED_EDGE('',*,*,#18497,.F.);
#24107=ORIENTED_EDGE('',*,*,#15790,.T.);
#24108=ORIENTED_EDGE('',*,*,#18490,.T.);
#24109=ORIENTED_EDGE('',*,*,#17102,.F.);
#24110=ORIENTED_EDGE('',*,*,#18498,.T.);
#24111=ORIENTED_EDGE('',*,*,#15699,.T.);
#24112=ORIENTED_EDGE('',*,*,#18499,.T.);
#24113=ORIENTED_EDGE('',*,*,#17103,.T.);
#24114=ORIENTED_EDGE('',*,*,#18499,.F.);
#24115=ORIENTED_EDGE('',*,*,#15698,.F.);
#24116=ORIENTED_EDGE('',*,*,#18500,.T.);
#24117=ORIENTED_EDGE('',*,*,#17104,.F.);
#24118=ORIENTED_EDGE('',*,*,#18500,.F.);
#24119=ORIENTED_EDGE('',*,*,#15697,.T.);
#24120=ORIENTED_EDGE('',*,*,#18501,.T.);
#24121=ORIENTED_EDGE('',*,*,#17105,.T.);
#24122=ORIENTED_EDGE('',*,*,#18501,.F.);
#24123=ORIENTED_EDGE('',*,*,#15696,.F.);
#24124=ORIENTED_EDGE('',*,*,#18502,.T.);
#24125=ORIENTED_EDGE('',*,*,#15695,.T.);
#24126=ORIENTED_EDGE('',*,*,#18503,.T.);
#24127=ORIENTED_EDGE('',*,*,#17098,.F.);
#24128=ORIENTED_EDGE('',*,*,#18502,.F.);
#24129=ORIENTED_EDGE('',*,*,#17074,.T.);
#24130=ORIENTED_EDGE('',*,*,#18504,.F.);
#24131=ORIENTED_EDGE('',*,*,#15781,.F.);
#24132=ORIENTED_EDGE('',*,*,#18505,.T.);
#24133=ORIENTED_EDGE('',*,*,#17075,.F.);
#24134=ORIENTED_EDGE('',*,*,#18505,.F.);
#24135=ORIENTED_EDGE('',*,*,#15788,.T.);
#24136=ORIENTED_EDGE('',*,*,#18506,.T.);
#24137=ORIENTED_EDGE('',*,*,#17076,.T.);
#24138=ORIENTED_EDGE('',*,*,#18506,.F.);
#24139=ORIENTED_EDGE('',*,*,#15787,.F.);
#24140=ORIENTED_EDGE('',*,*,#18507,.T.);
#24141=ORIENTED_EDGE('',*,*,#17077,.F.);
#24142=ORIENTED_EDGE('',*,*,#18507,.F.);
#24143=ORIENTED_EDGE('',*,*,#15786,.T.);
#24144=ORIENTED_EDGE('',*,*,#18508,.T.);
#24145=ORIENTED_EDGE('',*,*,#17078,.T.);
#24146=ORIENTED_EDGE('',*,*,#18508,.F.);
#24147=ORIENTED_EDGE('',*,*,#15785,.F.);
#24148=ORIENTED_EDGE('',*,*,#18509,.T.);
#24149=ORIENTED_EDGE('',*,*,#17079,.F.);
#24150=ORIENTED_EDGE('',*,*,#18509,.F.);
#24151=ORIENTED_EDGE('',*,*,#15784,.T.);
#24152=ORIENTED_EDGE('',*,*,#18510,.T.);
#24153=ORIENTED_EDGE('',*,*,#17080,.T.);
#24154=ORIENTED_EDGE('',*,*,#18510,.F.);
#24155=ORIENTED_EDGE('',*,*,#15783,.F.);
#24156=ORIENTED_EDGE('',*,*,#18511,.T.);
#24157=ORIENTED_EDGE('',*,*,#17081,.F.);
#24158=ORIENTED_EDGE('',*,*,#18511,.F.);
#24159=ORIENTED_EDGE('',*,*,#15782,.T.);
#24160=ORIENTED_EDGE('',*,*,#18504,.T.);
#24161=ORIENTED_EDGE('',*,*,#17066,.T.);
#24162=ORIENTED_EDGE('',*,*,#18512,.F.);
#24163=ORIENTED_EDGE('',*,*,#15773,.F.);
#24164=ORIENTED_EDGE('',*,*,#18513,.T.);
#24165=ORIENTED_EDGE('',*,*,#17067,.F.);
#24166=ORIENTED_EDGE('',*,*,#18513,.F.);
#24167=ORIENTED_EDGE('',*,*,#15780,.T.);
#24168=ORIENTED_EDGE('',*,*,#18514,.T.);
#24169=ORIENTED_EDGE('',*,*,#17068,.T.);
#24170=ORIENTED_EDGE('',*,*,#18514,.F.);
#24171=ORIENTED_EDGE('',*,*,#15779,.F.);
#24172=ORIENTED_EDGE('',*,*,#18515,.T.);
#24173=ORIENTED_EDGE('',*,*,#17069,.F.);
#24174=ORIENTED_EDGE('',*,*,#18515,.F.);
#24175=ORIENTED_EDGE('',*,*,#15778,.T.);
#24176=ORIENTED_EDGE('',*,*,#18516,.T.);
#24177=ORIENTED_EDGE('',*,*,#17070,.T.);
#24178=ORIENTED_EDGE('',*,*,#18516,.F.);
#24179=ORIENTED_EDGE('',*,*,#15777,.F.);
#24180=ORIENTED_EDGE('',*,*,#18517,.T.);
#24181=ORIENTED_EDGE('',*,*,#17071,.F.);
#24182=ORIENTED_EDGE('',*,*,#18517,.F.);
#24183=ORIENTED_EDGE('',*,*,#15776,.T.);
#24184=ORIENTED_EDGE('',*,*,#18518,.T.);
#24185=ORIENTED_EDGE('',*,*,#17072,.T.);
#24186=ORIENTED_EDGE('',*,*,#18518,.F.);
#24187=ORIENTED_EDGE('',*,*,#15775,.F.);
#24188=ORIENTED_EDGE('',*,*,#18519,.T.);
#24189=ORIENTED_EDGE('',*,*,#17073,.F.);
#24190=ORIENTED_EDGE('',*,*,#18519,.F.);
#24191=ORIENTED_EDGE('',*,*,#15774,.T.);
#24192=ORIENTED_EDGE('',*,*,#18512,.T.);
#24193=ORIENTED_EDGE('',*,*,#17058,.T.);
#24194=ORIENTED_EDGE('',*,*,#18520,.F.);
#24195=ORIENTED_EDGE('',*,*,#15765,.F.);
#24196=ORIENTED_EDGE('',*,*,#18521,.T.);
#24197=ORIENTED_EDGE('',*,*,#17059,.F.);
#24198=ORIENTED_EDGE('',*,*,#18521,.F.);
#24199=ORIENTED_EDGE('',*,*,#15772,.T.);
#24200=ORIENTED_EDGE('',*,*,#18522,.T.);
#24201=ORIENTED_EDGE('',*,*,#17060,.T.);
#24202=ORIENTED_EDGE('',*,*,#18522,.F.);
#24203=ORIENTED_EDGE('',*,*,#15771,.F.);
#24204=ORIENTED_EDGE('',*,*,#18523,.T.);
#24205=ORIENTED_EDGE('',*,*,#17061,.F.);
#24206=ORIENTED_EDGE('',*,*,#18523,.F.);
#24207=ORIENTED_EDGE('',*,*,#15770,.T.);
#24208=ORIENTED_EDGE('',*,*,#18524,.T.);
#24209=ORIENTED_EDGE('',*,*,#17062,.T.);
#24210=ORIENTED_EDGE('',*,*,#18524,.F.);
#24211=ORIENTED_EDGE('',*,*,#15769,.F.);
#24212=ORIENTED_EDGE('',*,*,#18525,.T.);
#24213=ORIENTED_EDGE('',*,*,#17063,.F.);
#24214=ORIENTED_EDGE('',*,*,#18525,.F.);
#24215=ORIENTED_EDGE('',*,*,#15768,.T.);
#24216=ORIENTED_EDGE('',*,*,#18526,.T.);
#24217=ORIENTED_EDGE('',*,*,#17064,.T.);
#24218=ORIENTED_EDGE('',*,*,#18526,.F.);
#24219=ORIENTED_EDGE('',*,*,#15767,.F.);
#24220=ORIENTED_EDGE('',*,*,#18527,.T.);
#24221=ORIENTED_EDGE('',*,*,#17065,.F.);
#24222=ORIENTED_EDGE('',*,*,#18527,.F.);
#24223=ORIENTED_EDGE('',*,*,#15766,.T.);
#24224=ORIENTED_EDGE('',*,*,#18520,.T.);
#24225=ORIENTED_EDGE('',*,*,#17932,.F.);
#24226=ORIENTED_EDGE('',*,*,#18329,.F.);
#24227=ORIENTED_EDGE('',*,*,#15222,.T.);
#24228=ORIENTED_EDGE('',*,*,#18528,.T.);
#24229=ORIENTED_EDGE('',*,*,#17933,.T.);
#24230=ORIENTED_EDGE('',*,*,#18528,.F.);
#24231=ORIENTED_EDGE('',*,*,#15221,.F.);
#24232=ORIENTED_EDGE('',*,*,#18529,.T.);
#24233=ORIENTED_EDGE('',*,*,#17934,.F.);
#24234=ORIENTED_EDGE('',*,*,#18529,.F.);
#24235=ORIENTED_EDGE('',*,*,#15220,.T.);
#24236=ORIENTED_EDGE('',*,*,#18334,.T.);
#24237=ORIENTED_EDGE('',*,*,#17050,.T.);
#24238=ORIENTED_EDGE('',*,*,#18530,.F.);
#24239=ORIENTED_EDGE('',*,*,#15757,.F.);
#24240=ORIENTED_EDGE('',*,*,#18531,.T.);
#24241=ORIENTED_EDGE('',*,*,#17051,.F.);
#24242=ORIENTED_EDGE('',*,*,#18531,.F.);
#24243=ORIENTED_EDGE('',*,*,#15764,.T.);
#24244=ORIENTED_EDGE('',*,*,#18532,.T.);
#24245=ORIENTED_EDGE('',*,*,#17052,.T.);
#24246=ORIENTED_EDGE('',*,*,#18532,.F.);
#24247=ORIENTED_EDGE('',*,*,#15763,.F.);
#24248=ORIENTED_EDGE('',*,*,#18533,.T.);
#24249=ORIENTED_EDGE('',*,*,#17053,.F.);
#24250=ORIENTED_EDGE('',*,*,#18533,.F.);
#24251=ORIENTED_EDGE('',*,*,#15762,.T.);
#24252=ORIENTED_EDGE('',*,*,#18534,.T.);
#24253=ORIENTED_EDGE('',*,*,#17054,.T.);
#24254=ORIENTED_EDGE('',*,*,#18534,.F.);
#24255=ORIENTED_EDGE('',*,*,#15761,.F.);
#24256=ORIENTED_EDGE('',*,*,#18535,.T.);
#24257=ORIENTED_EDGE('',*,*,#17055,.F.);
#24258=ORIENTED_EDGE('',*,*,#18535,.F.);
#24259=ORIENTED_EDGE('',*,*,#15760,.T.);
#24260=ORIENTED_EDGE('',*,*,#18536,.T.);
#24261=ORIENTED_EDGE('',*,*,#17056,.T.);
#24262=ORIENTED_EDGE('',*,*,#18536,.F.);
#24263=ORIENTED_EDGE('',*,*,#15759,.F.);
#24264=ORIENTED_EDGE('',*,*,#18537,.T.);
#24265=ORIENTED_EDGE('',*,*,#17057,.F.);
#24266=ORIENTED_EDGE('',*,*,#18537,.F.);
#24267=ORIENTED_EDGE('',*,*,#15758,.T.);
#24268=ORIENTED_EDGE('',*,*,#18530,.T.);
#24269=ORIENTED_EDGE('',*,*,#17042,.T.);
#24270=ORIENTED_EDGE('',*,*,#18538,.F.);
#24271=ORIENTED_EDGE('',*,*,#15749,.F.);
#24272=ORIENTED_EDGE('',*,*,#18539,.T.);
#24273=ORIENTED_EDGE('',*,*,#17043,.F.);
#24274=ORIENTED_EDGE('',*,*,#18539,.F.);
#24275=ORIENTED_EDGE('',*,*,#15756,.T.);
#24276=ORIENTED_EDGE('',*,*,#18540,.T.);
#24277=ORIENTED_EDGE('',*,*,#17044,.T.);
#24278=ORIENTED_EDGE('',*,*,#18540,.F.);
#24279=ORIENTED_EDGE('',*,*,#15755,.F.);
#24280=ORIENTED_EDGE('',*,*,#18541,.T.);
#24281=ORIENTED_EDGE('',*,*,#17045,.F.);
#24282=ORIENTED_EDGE('',*,*,#18541,.F.);
#24283=ORIENTED_EDGE('',*,*,#15754,.T.);
#24284=ORIENTED_EDGE('',*,*,#18542,.T.);
#24285=ORIENTED_EDGE('',*,*,#17046,.T.);
#24286=ORIENTED_EDGE('',*,*,#18542,.F.);
#24287=ORIENTED_EDGE('',*,*,#15753,.F.);
#24288=ORIENTED_EDGE('',*,*,#18543,.T.);
#24289=ORIENTED_EDGE('',*,*,#17047,.F.);
#24290=ORIENTED_EDGE('',*,*,#18543,.F.);
#24291=ORIENTED_EDGE('',*,*,#15752,.T.);
#24292=ORIENTED_EDGE('',*,*,#18544,.T.);
#24293=ORIENTED_EDGE('',*,*,#17048,.T.);
#24294=ORIENTED_EDGE('',*,*,#18544,.F.);
#24295=ORIENTED_EDGE('',*,*,#15751,.F.);
#24296=ORIENTED_EDGE('',*,*,#18545,.T.);
#24297=ORIENTED_EDGE('',*,*,#17049,.F.);
#24298=ORIENTED_EDGE('',*,*,#18545,.F.);
#24299=ORIENTED_EDGE('',*,*,#15750,.T.);
#24300=ORIENTED_EDGE('',*,*,#18538,.T.);
#24301=ORIENTED_EDGE('',*,*,#16988,.F.);
#24302=ORIENTED_EDGE('',*,*,#18546,.T.);
#24303=ORIENTED_EDGE('',*,*,#15691,.T.);
#24304=ORIENTED_EDGE('',*,*,#18547,.T.);
#24305=ORIENTED_EDGE('',*,*,#16989,.T.);
#24306=ORIENTED_EDGE('',*,*,#18547,.F.);
#24307=ORIENTED_EDGE('',*,*,#15690,.F.);
#24308=ORIENTED_EDGE('',*,*,#18548,.T.);
#24309=ORIENTED_EDGE('',*,*,#16990,.F.);
#24310=ORIENTED_EDGE('',*,*,#18548,.F.);
#24311=ORIENTED_EDGE('',*,*,#15689,.T.);
#24312=ORIENTED_EDGE('',*,*,#18549,.T.);
#24313=ORIENTED_EDGE('',*,*,#16991,.T.);
#24314=ORIENTED_EDGE('',*,*,#18549,.F.);
#24315=ORIENTED_EDGE('',*,*,#15688,.F.);
#24316=ORIENTED_EDGE('',*,*,#18550,.T.);
#24317=ORIENTED_EDGE('',*,*,#15687,.T.);
#24318=ORIENTED_EDGE('',*,*,#18551,.T.);
#24319=ORIENTED_EDGE('',*,*,#16992,.F.);
#24320=ORIENTED_EDGE('',*,*,#18550,.F.);
#24321=ORIENTED_EDGE('',*,*,#17034,.T.);
#24322=ORIENTED_EDGE('',*,*,#18552,.F.);
#24323=ORIENTED_EDGE('',*,*,#15741,.F.);
#24324=ORIENTED_EDGE('',*,*,#18553,.T.);
#24325=ORIENTED_EDGE('',*,*,#17035,.F.);
#24326=ORIENTED_EDGE('',*,*,#18553,.F.);
#24327=ORIENTED_EDGE('',*,*,#15748,.T.);
#24328=ORIENTED_EDGE('',*,*,#18554,.T.);
#24329=ORIENTED_EDGE('',*,*,#17036,.T.);
#24330=ORIENTED_EDGE('',*,*,#18554,.F.);
#24331=ORIENTED_EDGE('',*,*,#15747,.F.);
#24332=ORIENTED_EDGE('',*,*,#18555,.T.);
#24333=ORIENTED_EDGE('',*,*,#17037,.F.);
#24334=ORIENTED_EDGE('',*,*,#18555,.F.);
#24335=ORIENTED_EDGE('',*,*,#15746,.T.);
#24336=ORIENTED_EDGE('',*,*,#18556,.T.);
#24337=ORIENTED_EDGE('',*,*,#17038,.T.);
#24338=ORIENTED_EDGE('',*,*,#18556,.F.);
#24339=ORIENTED_EDGE('',*,*,#15745,.F.);
#24340=ORIENTED_EDGE('',*,*,#18557,.T.);
#24341=ORIENTED_EDGE('',*,*,#17039,.F.);
#24342=ORIENTED_EDGE('',*,*,#18557,.F.);
#24343=ORIENTED_EDGE('',*,*,#15744,.T.);
#24344=ORIENTED_EDGE('',*,*,#18558,.T.);
#24345=ORIENTED_EDGE('',*,*,#17040,.T.);
#24346=ORIENTED_EDGE('',*,*,#18558,.F.);
#24347=ORIENTED_EDGE('',*,*,#15743,.F.);
#24348=ORIENTED_EDGE('',*,*,#18559,.T.);
#24349=ORIENTED_EDGE('',*,*,#17041,.F.);
#24350=ORIENTED_EDGE('',*,*,#18559,.F.);
#24351=ORIENTED_EDGE('',*,*,#15742,.T.);
#24352=ORIENTED_EDGE('',*,*,#18552,.T.);
#24353=ORIENTED_EDGE('',*,*,#17026,.T.);
#24354=ORIENTED_EDGE('',*,*,#18560,.F.);
#24355=ORIENTED_EDGE('',*,*,#15733,.F.);
#24356=ORIENTED_EDGE('',*,*,#18561,.T.);
#24357=ORIENTED_EDGE('',*,*,#17027,.F.);
#24358=ORIENTED_EDGE('',*,*,#18561,.F.);
#24359=ORIENTED_EDGE('',*,*,#15740,.T.);
#24360=ORIENTED_EDGE('',*,*,#18562,.T.);
#24361=ORIENTED_EDGE('',*,*,#17028,.T.);
#24362=ORIENTED_EDGE('',*,*,#18562,.F.);
#24363=ORIENTED_EDGE('',*,*,#15739,.F.);
#24364=ORIENTED_EDGE('',*,*,#18563,.T.);
#24365=ORIENTED_EDGE('',*,*,#17029,.F.);
#24366=ORIENTED_EDGE('',*,*,#18563,.F.);
#24367=ORIENTED_EDGE('',*,*,#15738,.T.);
#24368=ORIENTED_EDGE('',*,*,#18564,.T.);
#24369=ORIENTED_EDGE('',*,*,#17030,.T.);
#24370=ORIENTED_EDGE('',*,*,#18564,.F.);
#24371=ORIENTED_EDGE('',*,*,#15737,.F.);
#24372=ORIENTED_EDGE('',*,*,#18565,.T.);
#24373=ORIENTED_EDGE('',*,*,#17031,.F.);
#24374=ORIENTED_EDGE('',*,*,#18565,.F.);
#24375=ORIENTED_EDGE('',*,*,#15736,.T.);
#24376=ORIENTED_EDGE('',*,*,#18566,.T.);
#24377=ORIENTED_EDGE('',*,*,#17032,.T.);
#24378=ORIENTED_EDGE('',*,*,#18566,.F.);
#24379=ORIENTED_EDGE('',*,*,#15735,.F.);
#24380=ORIENTED_EDGE('',*,*,#18567,.T.);
#24381=ORIENTED_EDGE('',*,*,#17033,.F.);
#24382=ORIENTED_EDGE('',*,*,#18567,.F.);
#24383=ORIENTED_EDGE('',*,*,#15734,.T.);
#24384=ORIENTED_EDGE('',*,*,#18560,.T.);
#24385=ORIENTED_EDGE('',*,*,#17940,.F.);
#24386=ORIENTED_EDGE('',*,*,#18373,.F.);
#24387=ORIENTED_EDGE('',*,*,#15214,.T.);
#24388=ORIENTED_EDGE('',*,*,#18568,.T.);
#24389=ORIENTED_EDGE('',*,*,#17941,.T.);
#24390=ORIENTED_EDGE('',*,*,#18568,.F.);
#24391=ORIENTED_EDGE('',*,*,#15213,.F.);
#24392=ORIENTED_EDGE('',*,*,#18569,.T.);
#24393=ORIENTED_EDGE('',*,*,#17942,.F.);
#24394=ORIENTED_EDGE('',*,*,#18569,.F.);
#24395=ORIENTED_EDGE('',*,*,#15212,.T.);
#24396=ORIENTED_EDGE('',*,*,#18378,.T.);
#24397=ORIENTED_EDGE('',*,*,#17018,.T.);
#24398=ORIENTED_EDGE('',*,*,#18570,.F.);
#24399=ORIENTED_EDGE('',*,*,#15725,.F.);
#24400=ORIENTED_EDGE('',*,*,#18571,.T.);
#24401=ORIENTED_EDGE('',*,*,#17019,.F.);
#24402=ORIENTED_EDGE('',*,*,#18571,.F.);
#24403=ORIENTED_EDGE('',*,*,#15732,.T.);
#24404=ORIENTED_EDGE('',*,*,#18572,.T.);
#24405=ORIENTED_EDGE('',*,*,#17020,.T.);
#24406=ORIENTED_EDGE('',*,*,#18572,.F.);
#24407=ORIENTED_EDGE('',*,*,#15731,.F.);
#24408=ORIENTED_EDGE('',*,*,#18573,.T.);
#24409=ORIENTED_EDGE('',*,*,#17021,.F.);
#24410=ORIENTED_EDGE('',*,*,#18573,.F.);
#24411=ORIENTED_EDGE('',*,*,#15730,.T.);
#24412=ORIENTED_EDGE('',*,*,#18574,.T.);
#24413=ORIENTED_EDGE('',*,*,#17022,.T.);
#24414=ORIENTED_EDGE('',*,*,#18574,.F.);
#24415=ORIENTED_EDGE('',*,*,#15729,.F.);
#24416=ORIENTED_EDGE('',*,*,#18575,.T.);
#24417=ORIENTED_EDGE('',*,*,#17023,.F.);
#24418=ORIENTED_EDGE('',*,*,#18575,.F.);
#24419=ORIENTED_EDGE('',*,*,#15728,.T.);
#24420=ORIENTED_EDGE('',*,*,#18576,.T.);
#24421=ORIENTED_EDGE('',*,*,#17024,.T.);
#24422=ORIENTED_EDGE('',*,*,#18576,.F.);
#24423=ORIENTED_EDGE('',*,*,#15727,.F.);
#24424=ORIENTED_EDGE('',*,*,#18577,.T.);
#24425=ORIENTED_EDGE('',*,*,#17025,.F.);
#24426=ORIENTED_EDGE('',*,*,#18577,.F.);
#24427=ORIENTED_EDGE('',*,*,#15726,.T.);
#24428=ORIENTED_EDGE('',*,*,#18570,.T.);
#24429=ORIENTED_EDGE('',*,*,#17010,.T.);
#24430=ORIENTED_EDGE('',*,*,#18578,.F.);
#24431=ORIENTED_EDGE('',*,*,#15717,.F.);
#24432=ORIENTED_EDGE('',*,*,#18579,.T.);
#24433=ORIENTED_EDGE('',*,*,#17011,.F.);
#24434=ORIENTED_EDGE('',*,*,#18579,.F.);
#24435=ORIENTED_EDGE('',*,*,#15724,.T.);
#24436=ORIENTED_EDGE('',*,*,#18580,.T.);
#24437=ORIENTED_EDGE('',*,*,#17012,.T.);
#24438=ORIENTED_EDGE('',*,*,#18580,.F.);
#24439=ORIENTED_EDGE('',*,*,#15723,.F.);
#24440=ORIENTED_EDGE('',*,*,#18581,.T.);
#24441=ORIENTED_EDGE('',*,*,#17013,.F.);
#24442=ORIENTED_EDGE('',*,*,#18581,.F.);
#24443=ORIENTED_EDGE('',*,*,#15722,.T.);
#24444=ORIENTED_EDGE('',*,*,#18582,.T.);
#24445=ORIENTED_EDGE('',*,*,#17014,.T.);
#24446=ORIENTED_EDGE('',*,*,#18582,.F.);
#24447=ORIENTED_EDGE('',*,*,#15721,.F.);
#24448=ORIENTED_EDGE('',*,*,#18583,.T.);
#24449=ORIENTED_EDGE('',*,*,#17015,.F.);
#24450=ORIENTED_EDGE('',*,*,#18583,.F.);
#24451=ORIENTED_EDGE('',*,*,#15720,.T.);
#24452=ORIENTED_EDGE('',*,*,#18584,.T.);
#24453=ORIENTED_EDGE('',*,*,#17016,.T.);
#24454=ORIENTED_EDGE('',*,*,#18584,.F.);
#24455=ORIENTED_EDGE('',*,*,#15719,.F.);
#24456=ORIENTED_EDGE('',*,*,#18585,.T.);
#24457=ORIENTED_EDGE('',*,*,#17017,.F.);
#24458=ORIENTED_EDGE('',*,*,#18585,.F.);
#24459=ORIENTED_EDGE('',*,*,#15718,.T.);
#24460=ORIENTED_EDGE('',*,*,#18578,.T.);
#24461=ORIENTED_EDGE('',*,*,#18586,.T.);
#24462=ORIENTED_EDGE('',*,*,#18587,.T.);
#24463=ORIENTED_EDGE('',*,*,#16984,.T.);
#24464=ORIENTED_EDGE('',*,*,#16985,.F.);
#24465=ORIENTED_EDGE('',*,*,#18587,.F.);
#24466=ORIENTED_EDGE('',*,*,#18588,.F.);
#24467=ORIENTED_EDGE('',*,*,#17002,.T.);
#24468=ORIENTED_EDGE('',*,*,#18589,.F.);
#24469=ORIENTED_EDGE('',*,*,#15709,.F.);
#24470=ORIENTED_EDGE('',*,*,#18590,.T.);
#24471=ORIENTED_EDGE('',*,*,#17003,.F.);
#24472=ORIENTED_EDGE('',*,*,#18590,.F.);
#24473=ORIENTED_EDGE('',*,*,#15716,.T.);
#24474=ORIENTED_EDGE('',*,*,#18591,.T.);
#24475=ORIENTED_EDGE('',*,*,#17004,.T.);
#24476=ORIENTED_EDGE('',*,*,#18591,.F.);
#24477=ORIENTED_EDGE('',*,*,#15715,.F.);
#24478=ORIENTED_EDGE('',*,*,#18592,.T.);
#24479=ORIENTED_EDGE('',*,*,#17005,.F.);
#24480=ORIENTED_EDGE('',*,*,#18592,.F.);
#24481=ORIENTED_EDGE('',*,*,#15714,.T.);
#24482=ORIENTED_EDGE('',*,*,#18593,.T.);
#24483=ORIENTED_EDGE('',*,*,#17006,.T.);
#24484=ORIENTED_EDGE('',*,*,#18593,.F.);
#24485=ORIENTED_EDGE('',*,*,#15713,.F.);
#24486=ORIENTED_EDGE('',*,*,#18594,.T.);
#24487=ORIENTED_EDGE('',*,*,#17007,.F.);
#24488=ORIENTED_EDGE('',*,*,#18594,.F.);
#24489=ORIENTED_EDGE('',*,*,#15712,.T.);
#24490=ORIENTED_EDGE('',*,*,#18595,.T.);
#24491=ORIENTED_EDGE('',*,*,#17008,.T.);
#24492=ORIENTED_EDGE('',*,*,#18595,.F.);
#24493=ORIENTED_EDGE('',*,*,#15711,.F.);
#24494=ORIENTED_EDGE('',*,*,#18596,.T.);
#24495=ORIENTED_EDGE('',*,*,#17009,.F.);
#24496=ORIENTED_EDGE('',*,*,#18596,.F.);
#24497=ORIENTED_EDGE('',*,*,#15710,.T.);
#24498=ORIENTED_EDGE('',*,*,#18589,.T.);
#24499=ORIENTED_EDGE('',*,*,#16994,.T.);
#24500=ORIENTED_EDGE('',*,*,#18597,.F.);
#24501=ORIENTED_EDGE('',*,*,#15701,.F.);
#24502=ORIENTED_EDGE('',*,*,#18598,.T.);
#24503=ORIENTED_EDGE('',*,*,#16995,.F.);
#24504=ORIENTED_EDGE('',*,*,#18598,.F.);
#24505=ORIENTED_EDGE('',*,*,#15708,.T.);
#24506=ORIENTED_EDGE('',*,*,#18599,.T.);
#24507=ORIENTED_EDGE('',*,*,#16996,.T.);
#24508=ORIENTED_EDGE('',*,*,#18599,.F.);
#24509=ORIENTED_EDGE('',*,*,#15707,.F.);
#24510=ORIENTED_EDGE('',*,*,#18600,.T.);
#24511=ORIENTED_EDGE('',*,*,#16997,.F.);
#24512=ORIENTED_EDGE('',*,*,#18600,.F.);
#24513=ORIENTED_EDGE('',*,*,#15706,.T.);
#24514=ORIENTED_EDGE('',*,*,#18601,.T.);
#24515=ORIENTED_EDGE('',*,*,#16998,.T.);
#24516=ORIENTED_EDGE('',*,*,#18601,.F.);
#24517=ORIENTED_EDGE('',*,*,#15705,.F.);
#24518=ORIENTED_EDGE('',*,*,#18602,.T.);
#24519=ORIENTED_EDGE('',*,*,#16999,.F.);
```
