## Supplementary Material 4 for "De novo Powered Air-Purifying Respirator Design and Fabrication for Pandemic Response": Custom Filter Lid.step (part 2 of 3)

```
#24520=ORIENTED_EDGE('',*,*,#18602,.F.);
#24521=ORIENTED_EDGE('',*,*,#15704,.T.);
#24522=ORIENTED_EDGE('',*,*,#18603,.T.);
#24523=ORIENTED_EDGE('',*,*,#17000,.T.);
#24524=ORIENTED_EDGE('',*,*,#18603,.F.);
#24525=ORIENTED_EDGE('',*,*,#15703,.F.);
#24526=ORIENTED_EDGE('',*,*,#18604,.T.);
#24527=ORIENTED_EDGE('',*,*,#17001,.F.);
#24528=ORIENTED_EDGE('',*,*,#18604,.F.);
#24529=ORIENTED_EDGE('',*,*,#15702,.T.);
#24530=ORIENTED_EDGE('',*,*,#18597,.T.);
#24531=ORIENTED_EDGE('',*,*,#16977,.F.);
#24532=ORIENTED_EDGE('',*,*,#18605,.T.);
#24533=ORIENTED_EDGE('',*,*,#15683,.T.);
#24534=ORIENTED_EDGE('',*,*,#18606,.T.);
#24535=ORIENTED_EDGE('',*,*,#16978,.T.);
#24536=ORIENTED_EDGE('',*,*,#18606,.F.);
#24537=ORIENTED_EDGE('',*,*,#15682,.F.);
#24538=ORIENTED_EDGE('',*,*,#18607,.T.);
#24539=ORIENTED_EDGE('',*,*,#16979,.F.);
#24540=ORIENTED_EDGE('',*,*,#18607,.F.);
#24541=ORIENTED_EDGE('',*,*,#15681,.T.);
#24542=ORIENTED_EDGE('',*,*,#18608,.T.);
#24543=ORIENTED_EDGE('',*,*,#16980,.T.);
#24544=ORIENTED_EDGE('',*,*,#18608,.F.);
#24545=ORIENTED_EDGE('',*,*,#15680,.F.);
#24546=ORIENTED_EDGE('',*,*,#18609,.T.);
#24547=ORIENTED_EDGE('',*,*,#15679,.T.);
#24548=ORIENTED_EDGE('',*,*,#18610,.T.);
#24549=ORIENTED_EDGE('',*,*,#16981,.F.);
#24550=ORIENTED_EDGE('',*,*,#18609,.F.);
#24551=ORIENTED_EDGE('',*,*,#17948,.F.);
#24552=ORIENTED_EDGE('',*,*,#18420,.F.);
#24553=ORIENTED_EDGE('',*,*,#15206,.T.);
#24554=ORIENTED_EDGE('',*,*,#18611,.T.);
#24555=ORIENTED_EDGE('',*,*,#17949,.T.);
#24556=ORIENTED_EDGE('',*,*,#18611,.F.);
#24557=ORIENTED_EDGE('',*,*,#15205,.F.);
#24558=ORIENTED_EDGE('',*,*,#18612,.T.);
#24559=ORIENTED_EDGE('',*,*,#17950,.F.);
#24560=ORIENTED_EDGE('',*,*,#18612,.F.);
#24561=ORIENTED_EDGE('',*,*,#15204,.T.);
#24562=ORIENTED_EDGE('',*,*,#18425,.T.);
#24563=ORIENTED_EDGE('',*,*,#17957,.F.);
#24564=ORIENTED_EDGE('',*,*,#18613,.T.);
#24565=ORIENTED_EDGE('',*,*,#15196,.T.);
#24566=ORIENTED_EDGE('',*,*,#18614,.T.);
#24567=ORIENTED_EDGE('',*,*,#17958,.T.);
#24568=ORIENTED_EDGE('',*,*,#18614,.F.);
#24569=ORIENTED_EDGE('',*,*,#15195,.F.);
#24570=ORIENTED_EDGE('',*,*,#18615,.T.);
#24571=ORIENTED_EDGE('',*,*,#17959,.F.);
#24572=ORIENTED_EDGE('',*,*,#18615,.F.);
#24573=ORIENTED_EDGE('',*,*,#15194,.T.);
#24574=ORIENTED_EDGE('',*,*,#18430,.T.);
#24575=ORIENTED_EDGE('',*,*,#15677,.T.);
#24576=ORIENTED_EDGE('',*,*,#18616,.T.);
#24577=ORIENTED_EDGE('',*,*,#16975,.T.);
#24578=ORIENTED_EDGE('',*,*,#18617,.T.);
#24579=ORIENTED_EDGE('',*,*,#16983,.T.);
#24580=ORIENTED_EDGE('',*,*,#18588,.T.);
#24581=ORIENTED_EDGE('',*,*,#18586,.F.);
#24582=ORIENTED_EDGE('',*,*,#16986,.T.);
#24583=ORIENTED_EDGE('',*,*,#18618,.T.);
#24584=ORIENTED_EDGE('',*,*,#15685,.T.);
#24585=ORIENTED_EDGE('',*,*,#18619,.T.);
#24586=ORIENTED_EDGE('',*,*,#15693,.T.);
#24587=ORIENTED_EDGE('',*,*,#18620,.T.);
#24588=ORIENTED_EDGE('',*,*,#17100,.T.);
#24589=ORIENTED_EDGE('',*,*,#18621,.T.);
#24590=ORIENTED_EDGE('',*,*,#16972,.T.);
#24591=ORIENTED_EDGE('',*,*,#18622,.T.);
#24592=ORIENTED_EDGE('',*,*,#15665,.T.);
#24593=ORIENTED_EDGE('',*,*,#18623,.F.);
#24594=ORIENTED_EDGE('',*,*,#15197,.F.);
#24595=ORIENTED_EDGE('',*,*,#18613,.F.);
#24596=ORIENTED_EDGE('',*,*,#17956,.F.);
#24597=ORIENTED_EDGE('',*,*,#18431,.F.);
#24598=ORIENTED_EDGE('',*,*,#15684,.F.);
#24599=ORIENTED_EDGE('',*,*,#18605,.F.);
#24600=ORIENTED_EDGE('',*,*,#16976,.F.);
#24601=ORIENTED_EDGE('',*,*,#18616,.F.);
#24602=ORIENTED_EDGE('',*,*,#16982,.F.);
#24603=ORIENTED_EDGE('',*,*,#18610,.F.);
#24604=ORIENTED_EDGE('',*,*,#15678,.F.);
#24605=ORIENTED_EDGE('',*,*,#18617,.F.);
#24606=ORIENTED_EDGE('',*,*,#16993,.F.);
#24607=ORIENTED_EDGE('',*,*,#18551,.F.);
#24608=ORIENTED_EDGE('',*,*,#15686,.F.);
#24609=ORIENTED_EDGE('',*,*,#18618,.F.);
#24610=ORIENTED_EDGE('',*,*,#15692,.F.);
#24611=ORIENTED_EDGE('',*,*,#18546,.F.);
#24612=ORIENTED_EDGE('',*,*,#16987,.F.);
#24613=ORIENTED_EDGE('',*,*,#18619,.F.);
#24614=ORIENTED_EDGE('',*,*,#15700,.F.);
#24615=ORIENTED_EDGE('',*,*,#18498,.F.);
#24616=ORIENTED_EDGE('',*,*,#17101,.F.);
#24617=ORIENTED_EDGE('',*,*,#18620,.F.);
#24618=ORIENTED_EDGE('',*,*,#17099,.F.);
#24619=ORIENTED_EDGE('',*,*,#18503,.F.);
#24620=ORIENTED_EDGE('',*,*,#15694,.F.);
#24621=ORIENTED_EDGE('',*,*,#18621,.F.);
#24622=ORIENTED_EDGE('',*,*,#16971,.F.);
#24623=ORIENTED_EDGE('',*,*,#18449,.F.);
#24624=ORIENTED_EDGE('',*,*,#15666,.F.);
#24625=ORIENTED_EDGE('',*,*,#18622,.F.);
#24626=ORIENTED_EDGE('',*,*,#15458,.F.);
#24627=ORIENTED_EDGE('',*,*,#18624,.T.);
#24628=ORIENTED_EDGE('',*,*,#17917,.F.);
#24629=ORIENTED_EDGE('',*,*,#18439,.F.);
#24630=ORIENTED_EDGE('',*,*,#16918,.F.);
#24631=ORIENTED_EDGE('',*,*,#18440,.F.);
#24632=ORIENTED_EDGE('',*,*,#15672,.T.);
#24633=ORIENTED_EDGE('',*,*,#18625,.T.);
#24634=ORIENTED_EDGE('',*,*,#16920,.F.);
#24635=ORIENTED_EDGE('',*,*,#18626,.F.);
#24636=ORIENTED_EDGE('',*,*,#15670,.T.);
#24637=ORIENTED_EDGE('',*,*,#18442,.T.);
#24638=ORIENTED_EDGE('',*,*,#16919,.T.);
#24639=ORIENTED_EDGE('',*,*,#18625,.F.);
#24640=ORIENTED_EDGE('',*,*,#15671,.F.);
#24641=ORIENTED_EDGE('',*,*,#18626,.T.);
#24642=ORIENTED_EDGE('',*,*,#16967,.F.);
#24643=ORIENTED_EDGE('',*,*,#18627,.F.);
#24644=ORIENTED_EDGE('',*,*,#15662,.T.);
#24645=ORIENTED_EDGE('',*,*,#18446,.T.);
#24646=ORIENTED_EDGE('',*,*,#15663,.F.);
#24647=ORIENTED_EDGE('',*,*,#18627,.T.);
#24648=ORIENTED_EDGE('',*,*,#16974,.T.);
#24649=ORIENTED_EDGE('',*,*,#18628,.F.);
#24650=ORIENTED_EDGE('',*,*,#16950,.F.);
#24651=ORIENTED_EDGE('',*,*,#18450,.F.);
#24652=ORIENTED_EDGE('',*,*,#15656,.T.);
#24653=ORIENTED_EDGE('',*,*,#18629,.T.);
#24654=ORIENTED_EDGE('',*,*,#16952,.F.);
#24655=ORIENTED_EDGE('',*,*,#18630,.F.);
#24656=ORIENTED_EDGE('',*,*,#15654,.T.);
#24657=ORIENTED_EDGE('',*,*,#18452,.T.);
#24658=ORIENTED_EDGE('',*,*,#16951,.T.);
#24659=ORIENTED_EDGE('',*,*,#18629,.F.);
#24660=ORIENTED_EDGE('',*,*,#15655,.F.);
#24661=ORIENTED_EDGE('',*,*,#18630,.T.);
#24662=ORIENTED_EDGE('',*,*,#16942,.F.);
#24663=ORIENTED_EDGE('',*,*,#18456,.F.);
#24664=ORIENTED_EDGE('',*,*,#15648,.T.);
#24665=ORIENTED_EDGE('',*,*,#18631,.T.);
#24666=ORIENTED_EDGE('',*,*,#16944,.F.);
#24667=ORIENTED_EDGE('',*,*,#18632,.F.);
#24668=ORIENTED_EDGE('',*,*,#15646,.T.);
#24669=ORIENTED_EDGE('',*,*,#18458,.T.);
#24670=ORIENTED_EDGE('',*,*,#16943,.T.);
#24671=ORIENTED_EDGE('',*,*,#18631,.F.);
#24672=ORIENTED_EDGE('',*,*,#15647,.F.);
#24673=ORIENTED_EDGE('',*,*,#18632,.T.);
#24674=ORIENTED_EDGE('',*,*,#16934,.F.);
#24675=ORIENTED_EDGE('',*,*,#18462,.F.);
#24676=ORIENTED_EDGE('',*,*,#15640,.T.);
#24677=ORIENTED_EDGE('',*,*,#18633,.T.);
#24678=ORIENTED_EDGE('',*,*,#16936,.F.);
#24679=ORIENTED_EDGE('',*,*,#18634,.F.);
#24680=ORIENTED_EDGE('',*,*,#15638,.T.);
#24681=ORIENTED_EDGE('',*,*,#18464,.T.);
#24682=ORIENTED_EDGE('',*,*,#16935,.T.);
#24683=ORIENTED_EDGE('',*,*,#18633,.F.);
#24684=ORIENTED_EDGE('',*,*,#15639,.F.);
#24685=ORIENTED_EDGE('',*,*,#18634,.T.);
#24686=ORIENTED_EDGE('',*,*,#16926,.F.);
#24687=ORIENTED_EDGE('',*,*,#18468,.F.);
#24688=ORIENTED_EDGE('',*,*,#15624,.T.);
#24689=ORIENTED_EDGE('',*,*,#18635,.T.);
#24690=ORIENTED_EDGE('',*,*,#16928,.F.);
#24691=ORIENTED_EDGE('',*,*,#18636,.F.);
#24692=ORIENTED_EDGE('',*,*,#15622,.T.);
#24693=ORIENTED_EDGE('',*,*,#18470,.T.);
#24694=ORIENTED_EDGE('',*,*,#16927,.T.);
#24695=ORIENTED_EDGE('',*,*,#18635,.F.);
#24696=ORIENTED_EDGE('',*,*,#15623,.F.);
#24697=ORIENTED_EDGE('',*,*,#18636,.T.);
#24698=ORIENTED_EDGE('',*,*,#16910,.F.);
#24699=ORIENTED_EDGE('',*,*,#18474,.F.);
#24700=ORIENTED_EDGE('',*,*,#15632,.T.);
#24701=ORIENTED_EDGE('',*,*,#18637,.T.);
#24702=ORIENTED_EDGE('',*,*,#16912,.F.);
#24703=ORIENTED_EDGE('',*,*,#18638,.F.);
#24704=ORIENTED_EDGE('',*,*,#15630,.T.);
#24705=ORIENTED_EDGE('',*,*,#18476,.T.);
#24706=ORIENTED_EDGE('',*,*,#16911,.T.);
#24707=ORIENTED_EDGE('',*,*,#18637,.F.);
#24708=ORIENTED_EDGE('',*,*,#15631,.F.);
#24709=ORIENTED_EDGE('',*,*,#18638,.T.);
#24710=ORIENTED_EDGE('',*,*,#15806,.T.);
#24711=ORIENTED_EDGE('',*,*,#18639,.T.);
#24712=ORIENTED_EDGE('',*,*,#16877,.F.);
#24713=ORIENTED_EDGE('',*,*,#18640,.F.);
#24714=ORIENTED_EDGE('',*,*,#16884,.T.);
#24715=ORIENTED_EDGE('',*,*,#18641,.F.);
#24716=ORIENTED_EDGE('',*,*,#15807,.F.);
#24717=ORIENTED_EDGE('',*,*,#18640,.T.);
#24718=ORIENTED_EDGE('',*,*,#16883,.F.);
#24719=ORIENTED_EDGE('',*,*,#18642,.F.);
#24720=ORIENTED_EDGE('',*,*,#15808,.T.);
#24721=ORIENTED_EDGE('',*,*,#18641,.T.);
#24722=ORIENTED_EDGE('',*,*,#16882,.T.);
#24723=ORIENTED_EDGE('',*,*,#18643,.F.);
#24724=ORIENTED_EDGE('',*,*,#15809,.F.);
#24725=ORIENTED_EDGE('',*,*,#18642,.T.);
#24726=ORIENTED_EDGE('',*,*,#16881,.F.);
#24727=ORIENTED_EDGE('',*,*,#18644,.F.);
#24728=ORIENTED_EDGE('',*,*,#15810,.T.);
#24729=ORIENTED_EDGE('',*,*,#18643,.T.);
#24730=ORIENTED_EDGE('',*,*,#17221,.F.);
#24731=ORIENTED_EDGE('',*,*,#18645,.F.);
#24732=ORIENTED_EDGE('',*,*,#15933,.T.);
#24733=ORIENTED_EDGE('',*,*,#18646,.T.);
#24734=ORIENTED_EDGE('',*,*,#17228,.T.);
#24735=ORIENTED_EDGE('',*,*,#18647,.F.);
#24736=ORIENTED_EDGE('',*,*,#15934,.F.);
#24737=ORIENTED_EDGE('',*,*,#18645,.T.);
#24738=ORIENTED_EDGE('',*,*,#17227,.F.);
#24739=ORIENTED_EDGE('',*,*,#18648,.F.);
#24740=ORIENTED_EDGE('',*,*,#15935,.T.);
#24741=ORIENTED_EDGE('',*,*,#18647,.T.);
#24742=ORIENTED_EDGE('',*,*,#17226,.T.);
#24743=ORIENTED_EDGE('',*,*,#18649,.F.);
#24744=ORIENTED_EDGE('',*,*,#15936,.F.);
#24745=ORIENTED_EDGE('',*,*,#18648,.T.);
#24746=ORIENTED_EDGE('',*,*,#17225,.F.);
#24747=ORIENTED_EDGE('',*,*,#18650,.F.);
#24748=ORIENTED_EDGE('',*,*,#15937,.T.);
#24749=ORIENTED_EDGE('',*,*,#18649,.T.);
#24750=ORIENTED_EDGE('',*,*,#17224,.T.);
#24751=ORIENTED_EDGE('',*,*,#18651,.F.);
#24752=ORIENTED_EDGE('',*,*,#15938,.F.);
#24753=ORIENTED_EDGE('',*,*,#18650,.T.);
#24754=ORIENTED_EDGE('',*,*,#17223,.F.);
#24755=ORIENTED_EDGE('',*,*,#18652,.F.);
#24756=ORIENTED_EDGE('',*,*,#15939,.T.);
#24757=ORIENTED_EDGE('',*,*,#18651,.T.);
#24758=ORIENTED_EDGE('',*,*,#17222,.T.);
#24759=ORIENTED_EDGE('',*,*,#18646,.F.);
#24760=ORIENTED_EDGE('',*,*,#15940,.F.);
#24761=ORIENTED_EDGE('',*,*,#18652,.T.);
#24762=ORIENTED_EDGE('',*,*,#17213,.F.);
#24763=ORIENTED_EDGE('',*,*,#18653,.F.);
#24764=ORIENTED_EDGE('',*,*,#15925,.T.);
#24765=ORIENTED_EDGE('',*,*,#18654,.T.);
#24766=ORIENTED_EDGE('',*,*,#17220,.T.);
#24767=ORIENTED_EDGE('',*,*,#18655,.F.);
#24768=ORIENTED_EDGE('',*,*,#15926,.F.);
#24769=ORIENTED_EDGE('',*,*,#18653,.T.);
#24770=ORIENTED_EDGE('',*,*,#17219,.F.);
#24771=ORIENTED_EDGE('',*,*,#18656,.F.);
#24772=ORIENTED_EDGE('',*,*,#15927,.T.);
#24773=ORIENTED_EDGE('',*,*,#18655,.T.);
#24774=ORIENTED_EDGE('',*,*,#17218,.T.);
#24775=ORIENTED_EDGE('',*,*,#18657,.F.);
#24776=ORIENTED_EDGE('',*,*,#15928,.F.);
#24777=ORIENTED_EDGE('',*,*,#18656,.T.);
#24778=ORIENTED_EDGE('',*,*,#17217,.F.);
#24779=ORIENTED_EDGE('',*,*,#18658,.F.);
#24780=ORIENTED_EDGE('',*,*,#15929,.T.);
#24781=ORIENTED_EDGE('',*,*,#18657,.T.);
#24782=ORIENTED_EDGE('',*,*,#17216,.T.);
#24783=ORIENTED_EDGE('',*,*,#18659,.F.);
#24784=ORIENTED_EDGE('',*,*,#15930,.F.);
#24785=ORIENTED_EDGE('',*,*,#18658,.T.);
#24786=ORIENTED_EDGE('',*,*,#17215,.F.);
#24787=ORIENTED_EDGE('',*,*,#18660,.F.);
#24788=ORIENTED_EDGE('',*,*,#15931,.T.);
#24789=ORIENTED_EDGE('',*,*,#18659,.T.);
#24790=ORIENTED_EDGE('',*,*,#17214,.T.);
#24791=ORIENTED_EDGE('',*,*,#18654,.F.);
#24792=ORIENTED_EDGE('',*,*,#15932,.F.);
#24793=ORIENTED_EDGE('',*,*,#18660,.T.);
#24794=ORIENTED_EDGE('',*,*,#17233,.T.);
#24795=ORIENTED_EDGE('',*,*,#18661,.F.);
#24796=ORIENTED_EDGE('',*,*,#15831,.F.);
#24797=ORIENTED_EDGE('',*,*,#18662,.F.);
#24798=ORIENTED_EDGE('',*,*,#17232,.F.);
#24799=ORIENTED_EDGE('',*,*,#18663,.F.);
#24800=ORIENTED_EDGE('',*,*,#15832,.T.);
#24801=ORIENTED_EDGE('',*,*,#18661,.T.);
#24802=ORIENTED_EDGE('',*,*,#17231,.T.);
#24803=ORIENTED_EDGE('',*,*,#18664,.F.);
#24804=ORIENTED_EDGE('',*,*,#15833,.F.);
#24805=ORIENTED_EDGE('',*,*,#18663,.T.);
#24806=ORIENTED_EDGE('',*,*,#17230,.F.);
#24807=ORIENTED_EDGE('',*,*,#18665,.F.);
#24808=ORIENTED_EDGE('',*,*,#15834,.T.);
#24809=ORIENTED_EDGE('',*,*,#18664,.T.);
#24810=ORIENTED_EDGE('',*,*,#15835,.F.);
#24811=ORIENTED_EDGE('',*,*,#18665,.T.);
#24812=ORIENTED_EDGE('',*,*,#17229,.T.);
#24813=ORIENTED_EDGE('',*,*,#18666,.F.);
#24814=ORIENTED_EDGE('',*,*,#17205,.F.);
#24815=ORIENTED_EDGE('',*,*,#18667,.F.);
#24816=ORIENTED_EDGE('',*,*,#15917,.T.);
#24817=ORIENTED_EDGE('',*,*,#18668,.T.);
#24818=ORIENTED_EDGE('',*,*,#17212,.T.);
#24819=ORIENTED_EDGE('',*,*,#18669,.F.);
#24820=ORIENTED_EDGE('',*,*,#15918,.F.);
#24821=ORIENTED_EDGE('',*,*,#18667,.T.);
#24822=ORIENTED_EDGE('',*,*,#17211,.F.);
#24823=ORIENTED_EDGE('',*,*,#18670,.F.);
#24824=ORIENTED_EDGE('',*,*,#15919,.T.);
#24825=ORIENTED_EDGE('',*,*,#18669,.T.);
#24826=ORIENTED_EDGE('',*,*,#17210,.T.);
#24827=ORIENTED_EDGE('',*,*,#18671,.F.);
#24828=ORIENTED_EDGE('',*,*,#15920,.F.);
#24829=ORIENTED_EDGE('',*,*,#18670,.T.);
#24830=ORIENTED_EDGE('',*,*,#17209,.F.);
#24831=ORIENTED_EDGE('',*,*,#18672,.F.);
#24832=ORIENTED_EDGE('',*,*,#15921,.T.);
#24833=ORIENTED_EDGE('',*,*,#18671,.T.);
#24834=ORIENTED_EDGE('',*,*,#17208,.T.);
#24835=ORIENTED_EDGE('',*,*,#18673,.F.);
#24836=ORIENTED_EDGE('',*,*,#15922,.F.);
#24837=ORIENTED_EDGE('',*,*,#18672,.T.);
#24838=ORIENTED_EDGE('',*,*,#17207,.F.);
#24839=ORIENTED_EDGE('',*,*,#18674,.F.);
#24840=ORIENTED_EDGE('',*,*,#15923,.T.);
#24841=ORIENTED_EDGE('',*,*,#18673,.T.);
#24842=ORIENTED_EDGE('',*,*,#17206,.T.);
#24843=ORIENTED_EDGE('',*,*,#18668,.F.);
#24844=ORIENTED_EDGE('',*,*,#15924,.F.);
#24845=ORIENTED_EDGE('',*,*,#18674,.T.);
#24846=ORIENTED_EDGE('',*,*,#17197,.F.);
#24847=ORIENTED_EDGE('',*,*,#18675,.F.);
#24848=ORIENTED_EDGE('',*,*,#15909,.T.);
#24849=ORIENTED_EDGE('',*,*,#18676,.T.);
#24850=ORIENTED_EDGE('',*,*,#17204,.T.);
#24851=ORIENTED_EDGE('',*,*,#18677,.F.);
#24852=ORIENTED_EDGE('',*,*,#15910,.F.);
#24853=ORIENTED_EDGE('',*,*,#18675,.T.);
#24854=ORIENTED_EDGE('',*,*,#17203,.F.);
#24855=ORIENTED_EDGE('',*,*,#18678,.F.);
#24856=ORIENTED_EDGE('',*,*,#15911,.T.);
#24857=ORIENTED_EDGE('',*,*,#18677,.T.);
#24858=ORIENTED_EDGE('',*,*,#17202,.T.);
#24859=ORIENTED_EDGE('',*,*,#18679,.F.);
#24860=ORIENTED_EDGE('',*,*,#15912,.F.);
#24861=ORIENTED_EDGE('',*,*,#18678,.T.);
#24862=ORIENTED_EDGE('',*,*,#17201,.F.);
#24863=ORIENTED_EDGE('',*,*,#18680,.F.);
#24864=ORIENTED_EDGE('',*,*,#15913,.T.);
#24865=ORIENTED_EDGE('',*,*,#18679,.T.);
#24866=ORIENTED_EDGE('',*,*,#17200,.T.);
#24867=ORIENTED_EDGE('',*,*,#18681,.F.);
#24868=ORIENTED_EDGE('',*,*,#15914,.F.);
#24869=ORIENTED_EDGE('',*,*,#18680,.T.);
#24870=ORIENTED_EDGE('',*,*,#17199,.F.);
#24871=ORIENTED_EDGE('',*,*,#18682,.F.);
#24872=ORIENTED_EDGE('',*,*,#15915,.T.);
#24873=ORIENTED_EDGE('',*,*,#18681,.T.);
#24874=ORIENTED_EDGE('',*,*,#17198,.T.);
#24875=ORIENTED_EDGE('',*,*,#18676,.F.);
#24876=ORIENTED_EDGE('',*,*,#15916,.F.);
#24877=ORIENTED_EDGE('',*,*,#18682,.T.);
#24878=ORIENTED_EDGE('',*,*,#17189,.F.);
#24879=ORIENTED_EDGE('',*,*,#18683,.F.);
#24880=ORIENTED_EDGE('',*,*,#15901,.T.);
#24881=ORIENTED_EDGE('',*,*,#18684,.T.);
#24882=ORIENTED_EDGE('',*,*,#17196,.T.);
#24883=ORIENTED_EDGE('',*,*,#18685,.F.);
#24884=ORIENTED_EDGE('',*,*,#15902,.F.);
#24885=ORIENTED_EDGE('',*,*,#18683,.T.);
#24886=ORIENTED_EDGE('',*,*,#17195,.F.);
#24887=ORIENTED_EDGE('',*,*,#18686,.F.);
#24888=ORIENTED_EDGE('',*,*,#15903,.T.);
#24889=ORIENTED_EDGE('',*,*,#18685,.T.);
#24890=ORIENTED_EDGE('',*,*,#17194,.T.);
#24891=ORIENTED_EDGE('',*,*,#18687,.F.);
#24892=ORIENTED_EDGE('',*,*,#15904,.F.);
#24893=ORIENTED_EDGE('',*,*,#18686,.T.);
#24894=ORIENTED_EDGE('',*,*,#17193,.F.);
#24895=ORIENTED_EDGE('',*,*,#18688,.F.);
#24896=ORIENTED_EDGE('',*,*,#15905,.T.);
#24897=ORIENTED_EDGE('',*,*,#18687,.T.);
#24898=ORIENTED_EDGE('',*,*,#17192,.T.);
#24899=ORIENTED_EDGE('',*,*,#18689,.F.);
#24900=ORIENTED_EDGE('',*,*,#15906,.F.);
#24901=ORIENTED_EDGE('',*,*,#18688,.T.);
#24902=ORIENTED_EDGE('',*,*,#17191,.F.);
#24903=ORIENTED_EDGE('',*,*,#18690,.F.);
#24904=ORIENTED_EDGE('',*,*,#15907,.T.);
#24905=ORIENTED_EDGE('',*,*,#18689,.T.);
#24906=ORIENTED_EDGE('',*,*,#17190,.T.);
#24907=ORIENTED_EDGE('',*,*,#18684,.F.);
#24908=ORIENTED_EDGE('',*,*,#15908,.F.);
#24909=ORIENTED_EDGE('',*,*,#18690,.T.);
#24910=ORIENTED_EDGE('',*,*,#15617,.T.);
#24911=ORIENTED_EDGE('',*,*,#18691,.T.);
#24912=ORIENTED_EDGE('',*,*,#16885,.F.);
#24913=ORIENTED_EDGE('',*,*,#18692,.F.);
#24914=ORIENTED_EDGE('',*,*,#16892,.T.);
#24915=ORIENTED_EDGE('',*,*,#18693,.F.);
#24916=ORIENTED_EDGE('',*,*,#15618,.F.);
#24917=ORIENTED_EDGE('',*,*,#18692,.T.);
#24918=ORIENTED_EDGE('',*,*,#16891,.F.);
#24919=ORIENTED_EDGE('',*,*,#18694,.F.);
#24920=ORIENTED_EDGE('',*,*,#15619,.T.);
#24921=ORIENTED_EDGE('',*,*,#18693,.T.);
#24922=ORIENTED_EDGE('',*,*,#16890,.T.);
#24923=ORIENTED_EDGE('',*,*,#18695,.F.);
#24924=ORIENTED_EDGE('',*,*,#15620,.F.);
#24925=ORIENTED_EDGE('',*,*,#18694,.T.);
#24926=ORIENTED_EDGE('',*,*,#16889,.F.);
#24927=ORIENTED_EDGE('',*,*,#18696,.F.);
#24928=ORIENTED_EDGE('',*,*,#15613,.T.);
#24929=ORIENTED_EDGE('',*,*,#18695,.T.);
#24930=ORIENTED_EDGE('',*,*,#17181,.F.);
#24931=ORIENTED_EDGE('',*,*,#18697,.F.);
#24932=ORIENTED_EDGE('',*,*,#15893,.T.);
#24933=ORIENTED_EDGE('',*,*,#18698,.T.);
#24934=ORIENTED_EDGE('',*,*,#17188,.T.);
#24935=ORIENTED_EDGE('',*,*,#18699,.F.);
#24936=ORIENTED_EDGE('',*,*,#15894,.F.);
#24937=ORIENTED_EDGE('',*,*,#18697,.T.);
#24938=ORIENTED_EDGE('',*,*,#17187,.F.);
#24939=ORIENTED_EDGE('',*,*,#18700,.F.);
#24940=ORIENTED_EDGE('',*,*,#15895,.T.);
#24941=ORIENTED_EDGE('',*,*,#18699,.T.);
#24942=ORIENTED_EDGE('',*,*,#17186,.T.);
#24943=ORIENTED_EDGE('',*,*,#18701,.F.);
#24944=ORIENTED_EDGE('',*,*,#15896,.F.);
#24945=ORIENTED_EDGE('',*,*,#18700,.T.);
#24946=ORIENTED_EDGE('',*,*,#17185,.F.);
#24947=ORIENTED_EDGE('',*,*,#18702,.F.);
#24948=ORIENTED_EDGE('',*,*,#15897,.T.);
#24949=ORIENTED_EDGE('',*,*,#18701,.T.);
#24950=ORIENTED_EDGE('',*,*,#17184,.T.);
#24951=ORIENTED_EDGE('',*,*,#18703,.F.);
#24952=ORIENTED_EDGE('',*,*,#15898,.F.);
#24953=ORIENTED_EDGE('',*,*,#18702,.T.);
#24954=ORIENTED_EDGE('',*,*,#17183,.F.);
#24955=ORIENTED_EDGE('',*,*,#18704,.F.);
#24956=ORIENTED_EDGE('',*,*,#15899,.T.);
#24957=ORIENTED_EDGE('',*,*,#18703,.T.);
#24958=ORIENTED_EDGE('',*,*,#17182,.T.);
#24959=ORIENTED_EDGE('',*,*,#18698,.F.);
#24960=ORIENTED_EDGE('',*,*,#15900,.F.);
#24961=ORIENTED_EDGE('',*,*,#18704,.T.);
#24962=ORIENTED_EDGE('',*,*,#17173,.F.);
#24963=ORIENTED_EDGE('',*,*,#18705,.F.);
#24964=ORIENTED_EDGE('',*,*,#15885,.T.);
#24965=ORIENTED_EDGE('',*,*,#18706,.T.);
#24966=ORIENTED_EDGE('',*,*,#17180,.T.);
#24967=ORIENTED_EDGE('',*,*,#18707,.F.);
#24968=ORIENTED_EDGE('',*,*,#15886,.F.);
#24969=ORIENTED_EDGE('',*,*,#18705,.T.);
#24970=ORIENTED_EDGE('',*,*,#17179,.F.);
#24971=ORIENTED_EDGE('',*,*,#18708,.F.);
#24972=ORIENTED_EDGE('',*,*,#15887,.T.);
#24973=ORIENTED_EDGE('',*,*,#18707,.T.);
#24974=ORIENTED_EDGE('',*,*,#17178,.T.);
#24975=ORIENTED_EDGE('',*,*,#18709,.F.);
#24976=ORIENTED_EDGE('',*,*,#15888,.F.);
#24977=ORIENTED_EDGE('',*,*,#18708,.T.);
#24978=ORIENTED_EDGE('',*,*,#17177,.F.);
#24979=ORIENTED_EDGE('',*,*,#18710,.F.);
#24980=ORIENTED_EDGE('',*,*,#15889,.T.);
#24981=ORIENTED_EDGE('',*,*,#18709,.T.);
#24982=ORIENTED_EDGE('',*,*,#17176,.T.);
#24983=ORIENTED_EDGE('',*,*,#18711,.F.);
#24984=ORIENTED_EDGE('',*,*,#15890,.F.);
#24985=ORIENTED_EDGE('',*,*,#18710,.T.);
#24986=ORIENTED_EDGE('',*,*,#17175,.F.);
#24987=ORIENTED_EDGE('',*,*,#18712,.F.);
#24988=ORIENTED_EDGE('',*,*,#15891,.T.);
#24989=ORIENTED_EDGE('',*,*,#18711,.T.);
#24990=ORIENTED_EDGE('',*,*,#17174,.T.);
#24991=ORIENTED_EDGE('',*,*,#18706,.F.);
#24992=ORIENTED_EDGE('',*,*,#15892,.F.);
#24993=ORIENTED_EDGE('',*,*,#18712,.T.);
#24994=ORIENTED_EDGE('',*,*,#17123,.T.);
#24995=ORIENTED_EDGE('',*,*,#18713,.F.);
#24996=ORIENTED_EDGE('',*,*,#15823,.F.);
#24997=ORIENTED_EDGE('',*,*,#18714,.F.);
#24998=ORIENTED_EDGE('',*,*,#17122,.F.);
#24999=ORIENTED_EDGE('',*,*,#18715,.F.);
#25000=ORIENTED_EDGE('',*,*,#15824,.T.);
#25001=ORIENTED_EDGE('',*,*,#18713,.T.);
#25002=ORIENTED_EDGE('',*,*,#17121,.T.);
#25003=ORIENTED_EDGE('',*,*,#18716,.F.);
#25004=ORIENTED_EDGE('',*,*,#15825,.F.);
#25005=ORIENTED_EDGE('',*,*,#18715,.T.);
#25006=ORIENTED_EDGE('',*,*,#17120,.F.);
#25007=ORIENTED_EDGE('',*,*,#18717,.F.);
#25008=ORIENTED_EDGE('',*,*,#15826,.T.);
#25009=ORIENTED_EDGE('',*,*,#18716,.T.);
#25010=ORIENTED_EDGE('',*,*,#15827,.F.);
#25011=ORIENTED_EDGE('',*,*,#18717,.T.);
#25012=ORIENTED_EDGE('',*,*,#17119,.T.);
#25013=ORIENTED_EDGE('',*,*,#18718,.F.);
#25014=ORIENTED_EDGE('',*,*,#17165,.F.);
#25015=ORIENTED_EDGE('',*,*,#18719,.F.);
#25016=ORIENTED_EDGE('',*,*,#15877,.T.);
#25017=ORIENTED_EDGE('',*,*,#18720,.T.);
#25018=ORIENTED_EDGE('',*,*,#17172,.T.);
#25019=ORIENTED_EDGE('',*,*,#18721,.F.);
#25020=ORIENTED_EDGE('',*,*,#15878,.F.);
#25021=ORIENTED_EDGE('',*,*,#18719,.T.);
#25022=ORIENTED_EDGE('',*,*,#17171,.F.);
#25023=ORIENTED_EDGE('',*,*,#18722,.F.);
#25024=ORIENTED_EDGE('',*,*,#15879,.T.);
#25025=ORIENTED_EDGE('',*,*,#18721,.T.);
#25026=ORIENTED_EDGE('',*,*,#17170,.T.);
#25027=ORIENTED_EDGE('',*,*,#18723,.F.);
#25028=ORIENTED_EDGE('',*,*,#15880,.F.);
#25029=ORIENTED_EDGE('',*,*,#18722,.T.);
#25030=ORIENTED_EDGE('',*,*,#17169,.F.);
#25031=ORIENTED_EDGE('',*,*,#18724,.F.);
#25032=ORIENTED_EDGE('',*,*,#15881,.T.);
#25033=ORIENTED_EDGE('',*,*,#18723,.T.);
#25034=ORIENTED_EDGE('',*,*,#17168,.T.);
#25035=ORIENTED_EDGE('',*,*,#18725,.F.);
#25036=ORIENTED_EDGE('',*,*,#15882,.F.);
#25037=ORIENTED_EDGE('',*,*,#18724,.T.);
#25038=ORIENTED_EDGE('',*,*,#17167,.F.);
#25039=ORIENTED_EDGE('',*,*,#18726,.F.);
#25040=ORIENTED_EDGE('',*,*,#15883,.T.);
#25041=ORIENTED_EDGE('',*,*,#18725,.T.);
#25042=ORIENTED_EDGE('',*,*,#17166,.T.);
#25043=ORIENTED_EDGE('',*,*,#18720,.F.);
#25044=ORIENTED_EDGE('',*,*,#15884,.F.);
#25045=ORIENTED_EDGE('',*,*,#18726,.T.);
#25046=ORIENTED_EDGE('',*,*,#17157,.F.);
#25047=ORIENTED_EDGE('',*,*,#18727,.F.);
#25048=ORIENTED_EDGE('',*,*,#15869,.T.);
#25049=ORIENTED_EDGE('',*,*,#18728,.T.);
#25050=ORIENTED_EDGE('',*,*,#17164,.T.);
#25051=ORIENTED_EDGE('',*,*,#18729,.F.);
#25052=ORIENTED_EDGE('',*,*,#15870,.F.);
#25053=ORIENTED_EDGE('',*,*,#18727,.T.);
#25054=ORIENTED_EDGE('',*,*,#17163,.F.);
#25055=ORIENTED_EDGE('',*,*,#18730,.F.);
#25056=ORIENTED_EDGE('',*,*,#15871,.T.);
#25057=ORIENTED_EDGE('',*,*,#18729,.T.);
#25058=ORIENTED_EDGE('',*,*,#17162,.T.);
#25059=ORIENTED_EDGE('',*,*,#18731,.F.);
#25060=ORIENTED_EDGE('',*,*,#15872,.F.);
#25061=ORIENTED_EDGE('',*,*,#18730,.T.);
#25062=ORIENTED_EDGE('',*,*,#17161,.F.);
#25063=ORIENTED_EDGE('',*,*,#18732,.F.);
#25064=ORIENTED_EDGE('',*,*,#15873,.T.);
#25065=ORIENTED_EDGE('',*,*,#18731,.T.);
#25066=ORIENTED_EDGE('',*,*,#17160,.T.);
#25067=ORIENTED_EDGE('',*,*,#18733,.F.);
#25068=ORIENTED_EDGE('',*,*,#15874,.F.);
#25069=ORIENTED_EDGE('',*,*,#18732,.T.);
#25070=ORIENTED_EDGE('',*,*,#17159,.F.);
#25071=ORIENTED_EDGE('',*,*,#18734,.F.);
#25072=ORIENTED_EDGE('',*,*,#15875,.T.);
#25073=ORIENTED_EDGE('',*,*,#18733,.T.);
#25074=ORIENTED_EDGE('',*,*,#17158,.T.);
#25075=ORIENTED_EDGE('',*,*,#18728,.F.);
#25076=ORIENTED_EDGE('',*,*,#15876,.F.);
#25077=ORIENTED_EDGE('',*,*,#18734,.T.);
#25078=ORIENTED_EDGE('',*,*,#15609,.T.);
#25079=ORIENTED_EDGE('',*,*,#18735,.T.);
#25080=ORIENTED_EDGE('',*,*,#16893,.F.);
#25081=ORIENTED_EDGE('',*,*,#18736,.F.);
#25082=ORIENTED_EDGE('',*,*,#16900,.T.);
#25083=ORIENTED_EDGE('',*,*,#18737,.F.);
#25084=ORIENTED_EDGE('',*,*,#15610,.F.);
#25085=ORIENTED_EDGE('',*,*,#18736,.T.);
#25086=ORIENTED_EDGE('',*,*,#16899,.F.);
#25087=ORIENTED_EDGE('',*,*,#18738,.F.);
#25088=ORIENTED_EDGE('',*,*,#15611,.T.);
#25089=ORIENTED_EDGE('',*,*,#18737,.T.);
#25090=ORIENTED_EDGE('',*,*,#16898,.T.);
#25091=ORIENTED_EDGE('',*,*,#18739,.F.);
#25092=ORIENTED_EDGE('',*,*,#15612,.F.);
#25093=ORIENTED_EDGE('',*,*,#18738,.T.);
#25094=ORIENTED_EDGE('',*,*,#16897,.F.);
#25095=ORIENTED_EDGE('',*,*,#18740,.F.);
#25096=ORIENTED_EDGE('',*,*,#15605,.T.);
#25097=ORIENTED_EDGE('',*,*,#18739,.T.);
#25098=ORIENTED_EDGE('',*,*,#17149,.F.);
#25099=ORIENTED_EDGE('',*,*,#18741,.F.);
#25100=ORIENTED_EDGE('',*,*,#15861,.T.);
#25101=ORIENTED_EDGE('',*,*,#18742,.T.);
#25102=ORIENTED_EDGE('',*,*,#17156,.T.);
#25103=ORIENTED_EDGE('',*,*,#18743,.F.);
#25104=ORIENTED_EDGE('',*,*,#15862,.F.);
#25105=ORIENTED_EDGE('',*,*,#18741,.T.);
#25106=ORIENTED_EDGE('',*,*,#17155,.F.);
#25107=ORIENTED_EDGE('',*,*,#18744,.F.);
#25108=ORIENTED_EDGE('',*,*,#15863,.T.);
#25109=ORIENTED_EDGE('',*,*,#18743,.T.);
#25110=ORIENTED_EDGE('',*,*,#17154,.T.);
#25111=ORIENTED_EDGE('',*,*,#18745,.F.);
#25112=ORIENTED_EDGE('',*,*,#15864,.F.);
#25113=ORIENTED_EDGE('',*,*,#18744,.T.);
#25114=ORIENTED_EDGE('',*,*,#17153,.F.);
#25115=ORIENTED_EDGE('',*,*,#18746,.F.);
#25116=ORIENTED_EDGE('',*,*,#15865,.T.);
#25117=ORIENTED_EDGE('',*,*,#18745,.T.);
#25118=ORIENTED_EDGE('',*,*,#17152,.T.);
#25119=ORIENTED_EDGE('',*,*,#18747,.F.);
#25120=ORIENTED_EDGE('',*,*,#15866,.F.);
#25121=ORIENTED_EDGE('',*,*,#18746,.T.);
#25122=ORIENTED_EDGE('',*,*,#17151,.F.);
#25123=ORIENTED_EDGE('',*,*,#18748,.F.);
#25124=ORIENTED_EDGE('',*,*,#15867,.T.);
#25125=ORIENTED_EDGE('',*,*,#18747,.T.);
#25126=ORIENTED_EDGE('',*,*,#17150,.T.);
#25127=ORIENTED_EDGE('',*,*,#18742,.F.);
#25128=ORIENTED_EDGE('',*,*,#15868,.F.);
#25129=ORIENTED_EDGE('',*,*,#18748,.T.);
#25130=ORIENTED_EDGE('',*,*,#17141,.F.);
#25131=ORIENTED_EDGE('',*,*,#18749,.F.);
#25132=ORIENTED_EDGE('',*,*,#15853,.T.);
#25133=ORIENTED_EDGE('',*,*,#18750,.T.);
#25134=ORIENTED_EDGE('',*,*,#17148,.T.);
#25135=ORIENTED_EDGE('',*,*,#18751,.F.);
#25136=ORIENTED_EDGE('',*,*,#15854,.F.);
#25137=ORIENTED_EDGE('',*,*,#18749,.T.);
#25138=ORIENTED_EDGE('',*,*,#17147,.F.);
#25139=ORIENTED_EDGE('',*,*,#18752,.F.);
#25140=ORIENTED_EDGE('',*,*,#15855,.T.);
#25141=ORIENTED_EDGE('',*,*,#18751,.T.);
#25142=ORIENTED_EDGE('',*,*,#17146,.T.);
#25143=ORIENTED_EDGE('',*,*,#18753,.F.);
#25144=ORIENTED_EDGE('',*,*,#15856,.F.);
#25145=ORIENTED_EDGE('',*,*,#18752,.T.);
#25146=ORIENTED_EDGE('',*,*,#17145,.F.);
#25147=ORIENTED_EDGE('',*,*,#18754,.F.);
#25148=ORIENTED_EDGE('',*,*,#15857,.T.);
#25149=ORIENTED_EDGE('',*,*,#18753,.T.);
#25150=ORIENTED_EDGE('',*,*,#17144,.T.);
#25151=ORIENTED_EDGE('',*,*,#18755,.F.);
#25152=ORIENTED_EDGE('',*,*,#15858,.F.);
#25153=ORIENTED_EDGE('',*,*,#18754,.T.);
#25154=ORIENTED_EDGE('',*,*,#17143,.F.);
#25155=ORIENTED_EDGE('',*,*,#18756,.F.);
#25156=ORIENTED_EDGE('',*,*,#15859,.T.);
#25157=ORIENTED_EDGE('',*,*,#18755,.T.);
#25158=ORIENTED_EDGE('',*,*,#17142,.T.);
#25159=ORIENTED_EDGE('',*,*,#18750,.F.);
#25160=ORIENTED_EDGE('',*,*,#15860,.F.);
#25161=ORIENTED_EDGE('',*,*,#18756,.T.);
#25162=ORIENTED_EDGE('',*,*,#18757,.F.);
#25163=ORIENTED_EDGE('',*,*,#17116,.F.);
#25164=ORIENTED_EDGE('',*,*,#18758,.F.);
#25165=ORIENTED_EDGE('',*,*,#17115,.T.);
#25166=ORIENTED_EDGE('',*,*,#18759,.T.);
#25167=ORIENTED_EDGE('',*,*,#18758,.T.);
#25168=ORIENTED_EDGE('',*,*,#17133,.F.);
#25169=ORIENTED_EDGE('',*,*,#18760,.F.);
#25170=ORIENTED_EDGE('',*,*,#15845,.T.);
#25171=ORIENTED_EDGE('',*,*,#18761,.T.);
#25172=ORIENTED_EDGE('',*,*,#17140,.T.);
#25173=ORIENTED_EDGE('',*,*,#18762,.F.);
#25174=ORIENTED_EDGE('',*,*,#15846,.F.);
#25175=ORIENTED_EDGE('',*,*,#18760,.T.);
#25176=ORIENTED_EDGE('',*,*,#17139,.F.);
#25177=ORIENTED_EDGE('',*,*,#18763,.F.);
#25178=ORIENTED_EDGE('',*,*,#15847,.T.);
#25179=ORIENTED_EDGE('',*,*,#18762,.T.);
#25180=ORIENTED_EDGE('',*,*,#17138,.T.);
#25181=ORIENTED_EDGE('',*,*,#18764,.F.);
#25182=ORIENTED_EDGE('',*,*,#15848,.F.);
#25183=ORIENTED_EDGE('',*,*,#18763,.T.);
#25184=ORIENTED_EDGE('',*,*,#17137,.F.);
#25185=ORIENTED_EDGE('',*,*,#18765,.F.);
#25186=ORIENTED_EDGE('',*,*,#15849,.T.);
#25187=ORIENTED_EDGE('',*,*,#18764,.T.);
#25188=ORIENTED_EDGE('',*,*,#17136,.T.);
#25189=ORIENTED_EDGE('',*,*,#18766,.F.);
#25190=ORIENTED_EDGE('',*,*,#15850,.F.);
#25191=ORIENTED_EDGE('',*,*,#18765,.T.);
#25192=ORIENTED_EDGE('',*,*,#17135,.F.);
#25193=ORIENTED_EDGE('',*,*,#18767,.F.);
#25194=ORIENTED_EDGE('',*,*,#15851,.T.);
#25195=ORIENTED_EDGE('',*,*,#18766,.T.);
#25196=ORIENTED_EDGE('',*,*,#17134,.T.);
#25197=ORIENTED_EDGE('',*,*,#18761,.F.);
#25198=ORIENTED_EDGE('',*,*,#15852,.F.);
#25199=ORIENTED_EDGE('',*,*,#18767,.T.);
#25200=ORIENTED_EDGE('',*,*,#17125,.F.);
#25201=ORIENTED_EDGE('',*,*,#18768,.F.);
#25202=ORIENTED_EDGE('',*,*,#15837,.T.);
#25203=ORIENTED_EDGE('',*,*,#18769,.T.);
#25204=ORIENTED_EDGE('',*,*,#17132,.T.);
#25205=ORIENTED_EDGE('',*,*,#18770,.F.);
#25206=ORIENTED_EDGE('',*,*,#15838,.F.);
#25207=ORIENTED_EDGE('',*,*,#18768,.T.);
#25208=ORIENTED_EDGE('',*,*,#17131,.F.);
#25209=ORIENTED_EDGE('',*,*,#18771,.F.);
#25210=ORIENTED_EDGE('',*,*,#15839,.T.);
#25211=ORIENTED_EDGE('',*,*,#18770,.T.);
#25212=ORIENTED_EDGE('',*,*,#17130,.T.);
#25213=ORIENTED_EDGE('',*,*,#18772,.F.);
#25214=ORIENTED_EDGE('',*,*,#15840,.F.);
#25215=ORIENTED_EDGE('',*,*,#18771,.T.);
#25216=ORIENTED_EDGE('',*,*,#17129,.F.);
#25217=ORIENTED_EDGE('',*,*,#18773,.F.);
#25218=ORIENTED_EDGE('',*,*,#15841,.T.);
#25219=ORIENTED_EDGE('',*,*,#18772,.T.);
#25220=ORIENTED_EDGE('',*,*,#17128,.T.);
#25221=ORIENTED_EDGE('',*,*,#18774,.F.);
#25222=ORIENTED_EDGE('',*,*,#15842,.F.);
#25223=ORIENTED_EDGE('',*,*,#18773,.T.);
#25224=ORIENTED_EDGE('',*,*,#17127,.F.);
#25225=ORIENTED_EDGE('',*,*,#18775,.F.);
#25226=ORIENTED_EDGE('',*,*,#15843,.T.);
#25227=ORIENTED_EDGE('',*,*,#18774,.T.);
#25228=ORIENTED_EDGE('',*,*,#17126,.T.);
#25229=ORIENTED_EDGE('',*,*,#18769,.F.);
#25230=ORIENTED_EDGE('',*,*,#15844,.F.);
#25231=ORIENTED_EDGE('',*,*,#18775,.T.);
#25232=ORIENTED_EDGE('',*,*,#17112,.T.);
#25233=ORIENTED_EDGE('',*,*,#18776,.F.);
#25234=ORIENTED_EDGE('',*,*,#15815,.F.);
#25235=ORIENTED_EDGE('',*,*,#18777,.F.);
#25236=ORIENTED_EDGE('',*,*,#17111,.F.);
#25237=ORIENTED_EDGE('',*,*,#18778,.F.);
#25238=ORIENTED_EDGE('',*,*,#15816,.T.);
#25239=ORIENTED_EDGE('',*,*,#18776,.T.);
#25240=ORIENTED_EDGE('',*,*,#17110,.T.);
#25241=ORIENTED_EDGE('',*,*,#18779,.F.);
#25242=ORIENTED_EDGE('',*,*,#15817,.F.);
#25243=ORIENTED_EDGE('',*,*,#18778,.T.);
#25244=ORIENTED_EDGE('',*,*,#17109,.F.);
#25245=ORIENTED_EDGE('',*,*,#18780,.F.);
#25246=ORIENTED_EDGE('',*,*,#15818,.T.);
#25247=ORIENTED_EDGE('',*,*,#18779,.T.);
#25248=ORIENTED_EDGE('',*,*,#15819,.F.);
#25249=ORIENTED_EDGE('',*,*,#18780,.T.);
#25250=ORIENTED_EDGE('',*,*,#17108,.T.);
#25251=ORIENTED_EDGE('',*,*,#18781,.F.);
#25252=ORIENTED_EDGE('',*,*,#15601,.T.);
#25253=ORIENTED_EDGE('',*,*,#18782,.T.);
#25254=ORIENTED_EDGE('',*,*,#16901,.F.);
#25255=ORIENTED_EDGE('',*,*,#18783,.F.);
#25256=ORIENTED_EDGE('',*,*,#16908,.T.);
#25257=ORIENTED_EDGE('',*,*,#18784,.F.);
#25258=ORIENTED_EDGE('',*,*,#15602,.F.);
#25259=ORIENTED_EDGE('',*,*,#18783,.T.);
#25260=ORIENTED_EDGE('',*,*,#16907,.F.);
#25261=ORIENTED_EDGE('',*,*,#18785,.F.);
#25262=ORIENTED_EDGE('',*,*,#15603,.T.);
#25263=ORIENTED_EDGE('',*,*,#18784,.T.);
#25264=ORIENTED_EDGE('',*,*,#16906,.T.);
#25265=ORIENTED_EDGE('',*,*,#18786,.F.);
#25266=ORIENTED_EDGE('',*,*,#15604,.F.);
#25267=ORIENTED_EDGE('',*,*,#18785,.T.);
#25268=ORIENTED_EDGE('',*,*,#16905,.F.);
#25269=ORIENTED_EDGE('',*,*,#18787,.F.);
#25270=ORIENTED_EDGE('',*,*,#15597,.T.);
#25271=ORIENTED_EDGE('',*,*,#18786,.T.);
#25272=ORIENTED_EDGE('',*,*,#16961,.T.);
#25273=ORIENTED_EDGE('',*,*,#18788,.F.);
#25274=ORIENTED_EDGE('',*,*,#15594,.F.);
#25275=ORIENTED_EDGE('',*,*,#18789,.F.);
#25276=ORIENTED_EDGE('',*,*,#16960,.F.);
#25277=ORIENTED_EDGE('',*,*,#18790,.F.);
#25278=ORIENTED_EDGE('',*,*,#15595,.T.);
#25279=ORIENTED_EDGE('',*,*,#18788,.T.);
#25280=ORIENTED_EDGE('',*,*,#16959,.T.);
#25281=ORIENTED_EDGE('',*,*,#18791,.F.);
#25282=ORIENTED_EDGE('',*,*,#15596,.F.);
#25283=ORIENTED_EDGE('',*,*,#18790,.T.);
#25284=ORIENTED_EDGE('',*,*,#16958,.F.);
#25285=ORIENTED_EDGE('',*,*,#18792,.F.);
#25286=ORIENTED_EDGE('',*,*,#15587,.T.);
#25287=ORIENTED_EDGE('',*,*,#18791,.T.);
#25288=ORIENTED_EDGE('',*,*,#15592,.F.);
#25289=ORIENTED_EDGE('',*,*,#18793,.T.);
#25290=ORIENTED_EDGE('',*,*,#16963,.F.);
#25291=ORIENTED_EDGE('',*,*,#18794,.F.);
#25292=ORIENTED_EDGE('',*,*,#15813,.F.);
#25293=ORIENTED_EDGE('',*,*,#18795,.F.);
#25294=ORIENTED_EDGE('',*,*,#17106,.F.);
#25295=ORIENTED_EDGE('',*,*,#18796,.F.);
#25296=ORIENTED_EDGE('',*,*,#17114,.F.);
#25297=ORIENTED_EDGE('',*,*,#18757,.T.);
#25298=ORIENTED_EDGE('',*,*,#18759,.F.);
#25299=ORIENTED_EDGE('',*,*,#17117,.F.);
#25300=ORIENTED_EDGE('',*,*,#18797,.F.);
#25301=ORIENTED_EDGE('',*,*,#15821,.F.);
#25302=ORIENTED_EDGE('',*,*,#18798,.F.);
#25303=ORIENTED_EDGE('',*,*,#15829,.F.);
#25304=ORIENTED_EDGE('',*,*,#18799,.F.);
#25305=ORIENTED_EDGE('',*,*,#17235,.F.);
#25306=ORIENTED_EDGE('',*,*,#18800,.F.);
#25307=ORIENTED_EDGE('',*,*,#15593,.T.);
#25308=ORIENTED_EDGE('',*,*,#18794,.T.);
#25309=ORIENTED_EDGE('',*,*,#16962,.T.);
#25310=ORIENTED_EDGE('',*,*,#18789,.T.);
#25311=ORIENTED_EDGE('',*,*,#15814,.T.);
#25312=ORIENTED_EDGE('',*,*,#18796,.T.);
#25313=ORIENTED_EDGE('',*,*,#17113,.T.);
#25314=ORIENTED_EDGE('',*,*,#18777,.T.);
#25315=ORIENTED_EDGE('',*,*,#17107,.T.);
#25316=ORIENTED_EDGE('',*,*,#18795,.T.);
#25317=ORIENTED_EDGE('',*,*,#15820,.T.);
#25318=ORIENTED_EDGE('',*,*,#18781,.T.);
#25319=ORIENTED_EDGE('',*,*,#17118,.T.);
#25320=ORIENTED_EDGE('',*,*,#18798,.T.);
#25321=ORIENTED_EDGE('',*,*,#15828,.T.);
#25322=ORIENTED_EDGE('',*,*,#18718,.T.);
#25323=ORIENTED_EDGE('',*,*,#15822,.T.);
#25324=ORIENTED_EDGE('',*,*,#18797,.T.);
#25325=ORIENTED_EDGE('',*,*,#17124,.T.);
#25326=ORIENTED_EDGE('',*,*,#18714,.T.);
#25327=ORIENTED_EDGE('',*,*,#15830,.T.);
#25328=ORIENTED_EDGE('',*,*,#18800,.T.);
#25329=ORIENTED_EDGE('',*,*,#17234,.T.);
#25330=ORIENTED_EDGE('',*,*,#18662,.T.);
#25331=ORIENTED_EDGE('',*,*,#17236,.T.);
#25332=ORIENTED_EDGE('',*,*,#18799,.T.);
#25333=ORIENTED_EDGE('',*,*,#15836,.T.);
#25334=ORIENTED_EDGE('',*,*,#18666,.T.);
#25335=ORIENTED_EDGE('',*,*,#16973,.T.);
#25336=ORIENTED_EDGE('',*,*,#18623,.T.);
#25337=ORIENTED_EDGE('',*,*,#15664,.T.);
#25338=ORIENTED_EDGE('',*,*,#18628,.T.);
#25339=ORIENTED_EDGE('',*,*,#15457,.F.);
#25340=ORIENTED_EDGE('',*,*,#18801,.T.);
#25341=ORIENTED_EDGE('',*,*,#17918,.F.);
#25342=ORIENTED_EDGE('',*,*,#18624,.F.);
#25343=ORIENTED_EDGE('',*,*,#16027,.T.);
#25344=ORIENTED_EDGE('',*,*,#18802,.T.);
#25345=ORIENTED_EDGE('',*,*,#17277,.F.);
#25346=ORIENTED_EDGE('',*,*,#18803,.F.);
#25347=ORIENTED_EDGE('',*,*,#17281,.F.);
#25348=ORIENTED_EDGE('',*,*,#18804,.F.);
#25349=ORIENTED_EDGE('',*,*,#16023,.T.);
#25350=ORIENTED_EDGE('',*,*,#18805,.T.);
#25351=ORIENTED_EDGE('',*,*,#17284,.T.);
#25352=ORIENTED_EDGE('',*,*,#18806,.F.);
#25353=ORIENTED_EDGE('',*,*,#16028,.F.);
#25354=ORIENTED_EDGE('',*,*,#18803,.T.);
#25355=ORIENTED_EDGE('',*,*,#17282,.T.);
#25356=ORIENTED_EDGE('',*,*,#18805,.F.);
#25357=ORIENTED_EDGE('',*,*,#16030,.F.);
#25358=ORIENTED_EDGE('',*,*,#18807,.T.);
#25359=ORIENTED_EDGE('',*,*,#17283,.F.);
#25360=ORIENTED_EDGE('',*,*,#18807,.F.);
#25361=ORIENTED_EDGE('',*,*,#16029,.T.);
#25362=ORIENTED_EDGE('',*,*,#18806,.T.);
#25363=ORIENTED_EDGE('',*,*,#17328,.F.);
#25364=ORIENTED_EDGE('',*,*,#18808,.F.);
#25365=ORIENTED_EDGE('',*,*,#16015,.T.);
#25366=ORIENTED_EDGE('',*,*,#18809,.T.);
#25367=ORIENTED_EDGE('',*,*,#17329,.T.);
#25368=ORIENTED_EDGE('',*,*,#18809,.F.);
#25369=ORIENTED_EDGE('',*,*,#16022,.F.);
#25370=ORIENTED_EDGE('',*,*,#18810,.T.);
#25371=ORIENTED_EDGE('',*,*,#16021,.T.);
#25372=ORIENTED_EDGE('',*,*,#18811,.T.);
#25373=ORIENTED_EDGE('',*,*,#17330,.F.);
#25374=ORIENTED_EDGE('',*,*,#18810,.F.);
#25375=ORIENTED_EDGE('',*,*,#16011,.T.);
#25376=ORIENTED_EDGE('',*,*,#18812,.T.);
#25377=ORIENTED_EDGE('',*,*,#17309,.F.);
#25378=ORIENTED_EDGE('',*,*,#18813,.F.);
#25379=ORIENTED_EDGE('',*,*,#17313,.F.);
#25380=ORIENTED_EDGE('',*,*,#18814,.F.);
#25381=ORIENTED_EDGE('',*,*,#16007,.T.);
#25382=ORIENTED_EDGE('',*,*,#18815,.T.);
#25383=ORIENTED_EDGE('',*,*,#17316,.T.);
#25384=ORIENTED_EDGE('',*,*,#18816,.F.);
#25385=ORIENTED_EDGE('',*,*,#16012,.F.);
#25386=ORIENTED_EDGE('',*,*,#18813,.T.);
#25387=ORIENTED_EDGE('',*,*,#17314,.T.);
#25388=ORIENTED_EDGE('',*,*,#18815,.F.);
#25389=ORIENTED_EDGE('',*,*,#16014,.F.);
#25390=ORIENTED_EDGE('',*,*,#18817,.T.);
#25391=ORIENTED_EDGE('',*,*,#17315,.F.);
#25392=ORIENTED_EDGE('',*,*,#18817,.F.);
#25393=ORIENTED_EDGE('',*,*,#16013,.T.);
#25394=ORIENTED_EDGE('',*,*,#18816,.T.);
#25395=ORIENTED_EDGE('',*,*,#16003,.T.);
#25396=ORIENTED_EDGE('',*,*,#18818,.T.);
#25397=ORIENTED_EDGE('',*,*,#17301,.F.);
#25398=ORIENTED_EDGE('',*,*,#18819,.F.);
#25399=ORIENTED_EDGE('',*,*,#17305,.F.);
#25400=ORIENTED_EDGE('',*,*,#18820,.F.);
#25401=ORIENTED_EDGE('',*,*,#15999,.T.);
#25402=ORIENTED_EDGE('',*,*,#18821,.T.);
#25403=ORIENTED_EDGE('',*,*,#17308,.T.);
#25404=ORIENTED_EDGE('',*,*,#18822,.F.);
#25405=ORIENTED_EDGE('',*,*,#16004,.F.);
#25406=ORIENTED_EDGE('',*,*,#18819,.T.);
#25407=ORIENTED_EDGE('',*,*,#17306,.T.);
#25408=ORIENTED_EDGE('',*,*,#18821,.F.);
#25409=ORIENTED_EDGE('',*,*,#16006,.F.);
#25410=ORIENTED_EDGE('',*,*,#18823,.T.);
#25411=ORIENTED_EDGE('',*,*,#17307,.F.);
#25412=ORIENTED_EDGE('',*,*,#18823,.F.);
#25413=ORIENTED_EDGE('',*,*,#16005,.T.);
#25414=ORIENTED_EDGE('',*,*,#18822,.T.);
#25415=ORIENTED_EDGE('',*,*,#15995,.T.);
#25416=ORIENTED_EDGE('',*,*,#18824,.T.);
#25417=ORIENTED_EDGE('',*,*,#17293,.F.);
#25418=ORIENTED_EDGE('',*,*,#18825,.F.);
#25419=ORIENTED_EDGE('',*,*,#17297,.F.);
#25420=ORIENTED_EDGE('',*,*,#18826,.F.);
#25421=ORIENTED_EDGE('',*,*,#15991,.T.);
#25422=ORIENTED_EDGE('',*,*,#18827,.T.);
#25423=ORIENTED_EDGE('',*,*,#17300,.T.);
#25424=ORIENTED_EDGE('',*,*,#18828,.F.);
#25425=ORIENTED_EDGE('',*,*,#15996,.F.);
#25426=ORIENTED_EDGE('',*,*,#18825,.T.);
#25427=ORIENTED_EDGE('',*,*,#17298,.T.);
#25428=ORIENTED_EDGE('',*,*,#18827,.F.);
#25429=ORIENTED_EDGE('',*,*,#15998,.F.);
#25430=ORIENTED_EDGE('',*,*,#18829,.T.);
#25431=ORIENTED_EDGE('',*,*,#17299,.F.);
#25432=ORIENTED_EDGE('',*,*,#18829,.F.);
#25433=ORIENTED_EDGE('',*,*,#15997,.T.);
#25434=ORIENTED_EDGE('',*,*,#18828,.T.);
#25435=ORIENTED_EDGE('',*,*,#15979,.T.);
#25436=ORIENTED_EDGE('',*,*,#18830,.T.);
#25437=ORIENTED_EDGE('',*,*,#17285,.F.);
#25438=ORIENTED_EDGE('',*,*,#18831,.F.);
#25439=ORIENTED_EDGE('',*,*,#17289,.F.);
#25440=ORIENTED_EDGE('',*,*,#18832,.F.);
#25441=ORIENTED_EDGE('',*,*,#15975,.T.);
#25442=ORIENTED_EDGE('',*,*,#18833,.T.);
#25443=ORIENTED_EDGE('',*,*,#17292,.T.);
#25444=ORIENTED_EDGE('',*,*,#18834,.F.);
#25445=ORIENTED_EDGE('',*,*,#15980,.F.);
#25446=ORIENTED_EDGE('',*,*,#18831,.T.);
#25447=ORIENTED_EDGE('',*,*,#17290,.T.);
#25448=ORIENTED_EDGE('',*,*,#18833,.F.);
#25449=ORIENTED_EDGE('',*,*,#15982,.F.);
#25450=ORIENTED_EDGE('',*,*,#18835,.T.);
#25451=ORIENTED_EDGE('',*,*,#17291,.F.);
#25452=ORIENTED_EDGE('',*,*,#18835,.F.);
#25453=ORIENTED_EDGE('',*,*,#15981,.T.);
#25454=ORIENTED_EDGE('',*,*,#18834,.T.);
#25455=ORIENTED_EDGE('',*,*,#15987,.T.);
#25456=ORIENTED_EDGE('',*,*,#18836,.T.);
#25457=ORIENTED_EDGE('',*,*,#17269,.F.);
#25458=ORIENTED_EDGE('',*,*,#18837,.F.);
#25459=ORIENTED_EDGE('',*,*,#17273,.F.);
#25460=ORIENTED_EDGE('',*,*,#18838,.F.);
#25461=ORIENTED_EDGE('',*,*,#15983,.T.);
#25462=ORIENTED_EDGE('',*,*,#18839,.T.);
#25463=ORIENTED_EDGE('',*,*,#17276,.T.);
#25464=ORIENTED_EDGE('',*,*,#18840,.F.);
#25465=ORIENTED_EDGE('',*,*,#15988,.F.);
#25466=ORIENTED_EDGE('',*,*,#18837,.T.);
#25467=ORIENTED_EDGE('',*,*,#17274,.T.);
#25468=ORIENTED_EDGE('',*,*,#18839,.F.);
#25469=ORIENTED_EDGE('',*,*,#15990,.F.);
#25470=ORIENTED_EDGE('',*,*,#18841,.T.);
#25471=ORIENTED_EDGE('',*,*,#17275,.F.);
#25472=ORIENTED_EDGE('',*,*,#18841,.F.);
#25473=ORIENTED_EDGE('',*,*,#15989,.T.);
#25474=ORIENTED_EDGE('',*,*,#18840,.T.);
#25475=ORIENTED_EDGE('',*,*,#16878,.F.);
#25476=ORIENTED_EDGE('',*,*,#18639,.F.);
#25477=ORIENTED_EDGE('',*,*,#15805,.T.);
#25478=ORIENTED_EDGE('',*,*,#18842,.T.);
#25479=ORIENTED_EDGE('',*,*,#16879,.T.);
#25480=ORIENTED_EDGE('',*,*,#18842,.F.);
#25481=ORIENTED_EDGE('',*,*,#15812,.F.);
#25482=ORIENTED_EDGE('',*,*,#18843,.T.);
#25483=ORIENTED_EDGE('',*,*,#16880,.F.);
#25484=ORIENTED_EDGE('',*,*,#18843,.F.);
#25485=ORIENTED_EDGE('',*,*,#15811,.T.);
#25486=ORIENTED_EDGE('',*,*,#18644,.T.);
#25487=ORIENTED_EDGE('',*,*,#17450,.T.);
#25488=ORIENTED_EDGE('',*,*,#18844,.F.);
#25489=ORIENTED_EDGE('',*,*,#16151,.F.);
#25490=ORIENTED_EDGE('',*,*,#18845,.T.);
#25491=ORIENTED_EDGE('',*,*,#17451,.F.);
#25492=ORIENTED_EDGE('',*,*,#18845,.F.);
#25493=ORIENTED_EDGE('',*,*,#16158,.T.);
#25494=ORIENTED_EDGE('',*,*,#18846,.T.);
#25495=ORIENTED_EDGE('',*,*,#17452,.T.);
#25496=ORIENTED_EDGE('',*,*,#18846,.F.);
#25497=ORIENTED_EDGE('',*,*,#16157,.F.);
#25498=ORIENTED_EDGE('',*,*,#18847,.T.);
#25499=ORIENTED_EDGE('',*,*,#17453,.F.);
#25500=ORIENTED_EDGE('',*,*,#18847,.F.);
#25501=ORIENTED_EDGE('',*,*,#16156,.T.);
#25502=ORIENTED_EDGE('',*,*,#18848,.T.);
#25503=ORIENTED_EDGE('',*,*,#17454,.T.);
#25504=ORIENTED_EDGE('',*,*,#18848,.F.);
#25505=ORIENTED_EDGE('',*,*,#16155,.F.);
#25506=ORIENTED_EDGE('',*,*,#18849,.T.);
#25507=ORIENTED_EDGE('',*,*,#17455,.F.);
#25508=ORIENTED_EDGE('',*,*,#18849,.F.);
#25509=ORIENTED_EDGE('',*,*,#16154,.T.);
#25510=ORIENTED_EDGE('',*,*,#18850,.T.);
#25511=ORIENTED_EDGE('',*,*,#17456,.T.);
#25512=ORIENTED_EDGE('',*,*,#18850,.F.);
#25513=ORIENTED_EDGE('',*,*,#16153,.F.);
#25514=ORIENTED_EDGE('',*,*,#18851,.T.);
#25515=ORIENTED_EDGE('',*,*,#17457,.F.);
#25516=ORIENTED_EDGE('',*,*,#18851,.F.);
#25517=ORIENTED_EDGE('',*,*,#16152,.T.);
#25518=ORIENTED_EDGE('',*,*,#18844,.T.);
#25519=ORIENTED_EDGE('',*,*,#17442,.T.);
#25520=ORIENTED_EDGE('',*,*,#18852,.F.);
#25521=ORIENTED_EDGE('',*,*,#16143,.F.);
#25522=ORIENTED_EDGE('',*,*,#18853,.T.);
#25523=ORIENTED_EDGE('',*,*,#17443,.F.);
#25524=ORIENTED_EDGE('',*,*,#18853,.F.);
#25525=ORIENTED_EDGE('',*,*,#16150,.T.);
#25526=ORIENTED_EDGE('',*,*,#18854,.T.);
#25527=ORIENTED_EDGE('',*,*,#17444,.T.);
#25528=ORIENTED_EDGE('',*,*,#18854,.F.);
#25529=ORIENTED_EDGE('',*,*,#16149,.F.);
#25530=ORIENTED_EDGE('',*,*,#18855,.T.);
#25531=ORIENTED_EDGE('',*,*,#17445,.F.);
#25532=ORIENTED_EDGE('',*,*,#18855,.F.);
#25533=ORIENTED_EDGE('',*,*,#16148,.T.);
#25534=ORIENTED_EDGE('',*,*,#18856,.T.);
#25535=ORIENTED_EDGE('',*,*,#17446,.T.);
#25536=ORIENTED_EDGE('',*,*,#18856,.F.);
#25537=ORIENTED_EDGE('',*,*,#16147,.F.);
#25538=ORIENTED_EDGE('',*,*,#18857,.T.);
#25539=ORIENTED_EDGE('',*,*,#17447,.F.);
#25540=ORIENTED_EDGE('',*,*,#18857,.F.);
#25541=ORIENTED_EDGE('',*,*,#16146,.T.);
#25542=ORIENTED_EDGE('',*,*,#18858,.T.);
#25543=ORIENTED_EDGE('',*,*,#17448,.T.);
#25544=ORIENTED_EDGE('',*,*,#18858,.F.);
#25545=ORIENTED_EDGE('',*,*,#16145,.F.);
#25546=ORIENTED_EDGE('',*,*,#18859,.T.);
#25547=ORIENTED_EDGE('',*,*,#17449,.F.);
#25548=ORIENTED_EDGE('',*,*,#18859,.F.);
#25549=ORIENTED_EDGE('',*,*,#16144,.T.);
#25550=ORIENTED_EDGE('',*,*,#18852,.T.);
#25551=ORIENTED_EDGE('',*,*,#17462,.F.);
#25552=ORIENTED_EDGE('',*,*,#18860,.T.);
#25553=ORIENTED_EDGE('',*,*,#16053,.T.);
#25554=ORIENTED_EDGE('',*,*,#18861,.T.);
#25555=ORIENTED_EDGE('',*,*,#17463,.T.);
#25556=ORIENTED_EDGE('',*,*,#18861,.F.);
#25557=ORIENTED_EDGE('',*,*,#16052,.F.);
#25558=ORIENTED_EDGE('',*,*,#18862,.T.);
#25559=ORIENTED_EDGE('',*,*,#17464,.F.);
#25560=ORIENTED_EDGE('',*,*,#18862,.F.);
#25561=ORIENTED_EDGE('',*,*,#16051,.T.);
#25562=ORIENTED_EDGE('',*,*,#18863,.T.);
#25563=ORIENTED_EDGE('',*,*,#17465,.T.);
#25564=ORIENTED_EDGE('',*,*,#18863,.F.);
#25565=ORIENTED_EDGE('',*,*,#16050,.F.);
#25566=ORIENTED_EDGE('',*,*,#18864,.T.);
#25567=ORIENTED_EDGE('',*,*,#16049,.T.);
#25568=ORIENTED_EDGE('',*,*,#18865,.T.);
#25569=ORIENTED_EDGE('',*,*,#17458,.F.);
#25570=ORIENTED_EDGE('',*,*,#18864,.F.);
#25571=ORIENTED_EDGE('',*,*,#17434,.T.);
#25572=ORIENTED_EDGE('',*,*,#18866,.F.);
#25573=ORIENTED_EDGE('',*,*,#16135,.F.);
#25574=ORIENTED_EDGE('',*,*,#18867,.T.);
#25575=ORIENTED_EDGE('',*,*,#17435,.F.);
#25576=ORIENTED_EDGE('',*,*,#18867,.F.);
#25577=ORIENTED_EDGE('',*,*,#16142,.T.);
#25578=ORIENTED_EDGE('',*,*,#18868,.T.);
#25579=ORIENTED_EDGE('',*,*,#17436,.T.);
#25580=ORIENTED_EDGE('',*,*,#18868,.F.);
#25581=ORIENTED_EDGE('',*,*,#16141,.F.);
#25582=ORIENTED_EDGE('',*,*,#18869,.T.);
#25583=ORIENTED_EDGE('',*,*,#17437,.F.);
#25584=ORIENTED_EDGE('',*,*,#18869,.F.);
#25585=ORIENTED_EDGE('',*,*,#16140,.T.);
#25586=ORIENTED_EDGE('',*,*,#18870,.T.);
#25587=ORIENTED_EDGE('',*,*,#17438,.T.);
#25588=ORIENTED_EDGE('',*,*,#18870,.F.);
#25589=ORIENTED_EDGE('',*,*,#16139,.F.);
#25590=ORIENTED_EDGE('',*,*,#18871,.T.);
#25591=ORIENTED_EDGE('',*,*,#17439,.F.);
#25592=ORIENTED_EDGE('',*,*,#18871,.F.);
#25593=ORIENTED_EDGE('',*,*,#16138,.T.);
#25594=ORIENTED_EDGE('',*,*,#18872,.T.);
#25595=ORIENTED_EDGE('',*,*,#17440,.T.);
#25596=ORIENTED_EDGE('',*,*,#18872,.F.);
#25597=ORIENTED_EDGE('',*,*,#16137,.F.);
#25598=ORIENTED_EDGE('',*,*,#18873,.T.);
#25599=ORIENTED_EDGE('',*,*,#17441,.F.);
#25600=ORIENTED_EDGE('',*,*,#18873,.F.);
#25601=ORIENTED_EDGE('',*,*,#16136,.T.);
#25602=ORIENTED_EDGE('',*,*,#18866,.T.);
#25603=ORIENTED_EDGE('',*,*,#17426,.T.);
#25604=ORIENTED_EDGE('',*,*,#18874,.F.);
#25605=ORIENTED_EDGE('',*,*,#16127,.F.);
#25606=ORIENTED_EDGE('',*,*,#18875,.T.);
#25607=ORIENTED_EDGE('',*,*,#17427,.F.);
#25608=ORIENTED_EDGE('',*,*,#18875,.F.);
#25609=ORIENTED_EDGE('',*,*,#16134,.T.);
#25610=ORIENTED_EDGE('',*,*,#18876,.T.);
#25611=ORIENTED_EDGE('',*,*,#17428,.T.);
#25612=ORIENTED_EDGE('',*,*,#18876,.F.);
#25613=ORIENTED_EDGE('',*,*,#16133,.F.);
#25614=ORIENTED_EDGE('',*,*,#18877,.T.);
#25615=ORIENTED_EDGE('',*,*,#17429,.F.);
#25616=ORIENTED_EDGE('',*,*,#18877,.F.);
#25617=ORIENTED_EDGE('',*,*,#16132,.T.);
#25618=ORIENTED_EDGE('',*,*,#18878,.T.);
#25619=ORIENTED_EDGE('',*,*,#17430,.T.);
#25620=ORIENTED_EDGE('',*,*,#18878,.F.);
#25621=ORIENTED_EDGE('',*,*,#16131,.F.);
#25622=ORIENTED_EDGE('',*,*,#18879,.T.);
#25623=ORIENTED_EDGE('',*,*,#17431,.F.);
#25624=ORIENTED_EDGE('',*,*,#18879,.F.);
#25625=ORIENTED_EDGE('',*,*,#16130,.T.);
#25626=ORIENTED_EDGE('',*,*,#18880,.T.);
#25627=ORIENTED_EDGE('',*,*,#17432,.T.);
#25628=ORIENTED_EDGE('',*,*,#18880,.F.);
#25629=ORIENTED_EDGE('',*,*,#16129,.F.);
#25630=ORIENTED_EDGE('',*,*,#18881,.T.);
#25631=ORIENTED_EDGE('',*,*,#17433,.F.);
#25632=ORIENTED_EDGE('',*,*,#18881,.F.);
#25633=ORIENTED_EDGE('',*,*,#16128,.T.);
#25634=ORIENTED_EDGE('',*,*,#18874,.T.);
#25635=ORIENTED_EDGE('',*,*,#17418,.T.);
#25636=ORIENTED_EDGE('',*,*,#18882,.F.);
#25637=ORIENTED_EDGE('',*,*,#16119,.F.);
#25638=ORIENTED_EDGE('',*,*,#18883,.T.);
#25639=ORIENTED_EDGE('',*,*,#17419,.F.);
#25640=ORIENTED_EDGE('',*,*,#18883,.F.);
#25641=ORIENTED_EDGE('',*,*,#16126,.T.);
#25642=ORIENTED_EDGE('',*,*,#18884,.T.);
#25643=ORIENTED_EDGE('',*,*,#17420,.T.);
#25644=ORIENTED_EDGE('',*,*,#18884,.F.);
#25645=ORIENTED_EDGE('',*,*,#16125,.F.);
#25646=ORIENTED_EDGE('',*,*,#18885,.T.);
#25647=ORIENTED_EDGE('',*,*,#17421,.F.);
#25648=ORIENTED_EDGE('',*,*,#18885,.F.);
#25649=ORIENTED_EDGE('',*,*,#16124,.T.);
#25650=ORIENTED_EDGE('',*,*,#18886,.T.);
#25651=ORIENTED_EDGE('',*,*,#17422,.T.);
#25652=ORIENTED_EDGE('',*,*,#18886,.F.);
#25653=ORIENTED_EDGE('',*,*,#16123,.F.);
#25654=ORIENTED_EDGE('',*,*,#18887,.T.);
#25655=ORIENTED_EDGE('',*,*,#17423,.F.);
#25656=ORIENTED_EDGE('',*,*,#18887,.F.);
#25657=ORIENTED_EDGE('',*,*,#16122,.T.);
#25658=ORIENTED_EDGE('',*,*,#18888,.T.);
#25659=ORIENTED_EDGE('',*,*,#17424,.T.);
#25660=ORIENTED_EDGE('',*,*,#18888,.F.);
#25661=ORIENTED_EDGE('',*,*,#16121,.F.);
#25662=ORIENTED_EDGE('',*,*,#18889,.T.);
#25663=ORIENTED_EDGE('',*,*,#17425,.F.);
#25664=ORIENTED_EDGE('',*,*,#18889,.F.);
#25665=ORIENTED_EDGE('',*,*,#16120,.T.);
#25666=ORIENTED_EDGE('',*,*,#18882,.T.);
#25667=ORIENTED_EDGE('',*,*,#16886,.F.);
#25668=ORIENTED_EDGE('',*,*,#18691,.F.);
#25669=ORIENTED_EDGE('',*,*,#15616,.T.);
#25670=ORIENTED_EDGE('',*,*,#18890,.T.);
#25671=ORIENTED_EDGE('',*,*,#16887,.T.);
#25672=ORIENTED_EDGE('',*,*,#18890,.F.);
#25673=ORIENTED_EDGE('',*,*,#15615,.F.);
#25674=ORIENTED_EDGE('',*,*,#18891,.T.);
#25675=ORIENTED_EDGE('',*,*,#16888,.F.);
#25676=ORIENTED_EDGE('',*,*,#18891,.F.);
#25677=ORIENTED_EDGE('',*,*,#15614,.T.);
#25678=ORIENTED_EDGE('',*,*,#18696,.T.);
#25679=ORIENTED_EDGE('',*,*,#17410,.T.);
#25680=ORIENTED_EDGE('',*,*,#18892,.F.);
#25681=ORIENTED_EDGE('',*,*,#16111,.F.);
#25682=ORIENTED_EDGE('',*,*,#18893,.T.);
#25683=ORIENTED_EDGE('',*,*,#17411,.F.);
#25684=ORIENTED_EDGE('',*,*,#18893,.F.);
#25685=ORIENTED_EDGE('',*,*,#16118,.T.);
#25686=ORIENTED_EDGE('',*,*,#18894,.T.);
#25687=ORIENTED_EDGE('',*,*,#17412,.T.);
#25688=ORIENTED_EDGE('',*,*,#18894,.F.);
#25689=ORIENTED_EDGE('',*,*,#16117,.F.);
#25690=ORIENTED_EDGE('',*,*,#18895,.T.);
#25691=ORIENTED_EDGE('',*,*,#17413,.F.);
#25692=ORIENTED_EDGE('',*,*,#18895,.F.);
#25693=ORIENTED_EDGE('',*,*,#16116,.T.);
#25694=ORIENTED_EDGE('',*,*,#18896,.T.);
#25695=ORIENTED_EDGE('',*,*,#17414,.T.);
#25696=ORIENTED_EDGE('',*,*,#18896,.F.);
#25697=ORIENTED_EDGE('',*,*,#16115,.F.);
#25698=ORIENTED_EDGE('',*,*,#18897,.T.);
#25699=ORIENTED_EDGE('',*,*,#17415,.F.);
#25700=ORIENTED_EDGE('',*,*,#18897,.F.);
#25701=ORIENTED_EDGE('',*,*,#16114,.T.);
#25702=ORIENTED_EDGE('',*,*,#18898,.T.);
#25703=ORIENTED_EDGE('',*,*,#17416,.T.);
#25704=ORIENTED_EDGE('',*,*,#18898,.F.);
#25705=ORIENTED_EDGE('',*,*,#16113,.F.);
#25706=ORIENTED_EDGE('',*,*,#18899,.T.);
#25707=ORIENTED_EDGE('',*,*,#17417,.F.);
#25708=ORIENTED_EDGE('',*,*,#18899,.F.);
#25709=ORIENTED_EDGE('',*,*,#16112,.T.);
#25710=ORIENTED_EDGE('',*,*,#18892,.T.);
#25711=ORIENTED_EDGE('',*,*,#17402,.T.);
#25712=ORIENTED_EDGE('',*,*,#18900,.F.);
#25713=ORIENTED_EDGE('',*,*,#16103,.F.);
#25714=ORIENTED_EDGE('',*,*,#18901,.T.);
#25715=ORIENTED_EDGE('',*,*,#17403,.F.);
#25716=ORIENTED_EDGE('',*,*,#18901,.F.);
#25717=ORIENTED_EDGE('',*,*,#16110,.T.);
#25718=ORIENTED_EDGE('',*,*,#18902,.T.);
#25719=ORIENTED_EDGE('',*,*,#17404,.T.);
#25720=ORIENTED_EDGE('',*,*,#18902,.F.);
#25721=ORIENTED_EDGE('',*,*,#16109,.F.);
#25722=ORIENTED_EDGE('',*,*,#18903,.T.);
#25723=ORIENTED_EDGE('',*,*,#17405,.F.);
#25724=ORIENTED_EDGE('',*,*,#18903,.F.);
#25725=ORIENTED_EDGE('',*,*,#16108,.T.);
#25726=ORIENTED_EDGE('',*,*,#18904,.T.);
#25727=ORIENTED_EDGE('',*,*,#17406,.T.);
#25728=ORIENTED_EDGE('',*,*,#18904,.F.);
#25729=ORIENTED_EDGE('',*,*,#16107,.F.);
#25730=ORIENTED_EDGE('',*,*,#18905,.T.);
#25731=ORIENTED_EDGE('',*,*,#17407,.F.);
#25732=ORIENTED_EDGE('',*,*,#18905,.F.);
#25733=ORIENTED_EDGE('',*,*,#16106,.T.);
#25734=ORIENTED_EDGE('',*,*,#18906,.T.);
#25735=ORIENTED_EDGE('',*,*,#17408,.T.);
#25736=ORIENTED_EDGE('',*,*,#18906,.F.);
#25737=ORIENTED_EDGE('',*,*,#16105,.F.);
#25738=ORIENTED_EDGE('',*,*,#18907,.T.);
#25739=ORIENTED_EDGE('',*,*,#17409,.F.);
#25740=ORIENTED_EDGE('',*,*,#18907,.F.);
#25741=ORIENTED_EDGE('',*,*,#16104,.T.);
#25742=ORIENTED_EDGE('',*,*,#18900,.T.);
#25743=ORIENTED_EDGE('',*,*,#17348,.F.);
#25744=ORIENTED_EDGE('',*,*,#18908,.T.);
#25745=ORIENTED_EDGE('',*,*,#16045,.T.);
#25746=ORIENTED_EDGE('',*,*,#18909,.T.);
#25747=ORIENTED_EDGE('',*,*,#17349,.T.);
#25748=ORIENTED_EDGE('',*,*,#18909,.F.);
#25749=ORIENTED_EDGE('',*,*,#16044,.F.);
#25750=ORIENTED_EDGE('',*,*,#18910,.T.);
#25751=ORIENTED_EDGE('',*,*,#17350,.F.);
#25752=ORIENTED_EDGE('',*,*,#18910,.F.);
#25753=ORIENTED_EDGE('',*,*,#16043,.T.);
#25754=ORIENTED_EDGE('',*,*,#18911,.T.);
#25755=ORIENTED_EDGE('',*,*,#17351,.T.);
#25756=ORIENTED_EDGE('',*,*,#18911,.F.);
#25757=ORIENTED_EDGE('',*,*,#16042,.F.);
#25758=ORIENTED_EDGE('',*,*,#18912,.T.);
#25759=ORIENTED_EDGE('',*,*,#16041,.T.);
#25760=ORIENTED_EDGE('',*,*,#18913,.T.);
#25761=ORIENTED_EDGE('',*,*,#17352,.F.);
#25762=ORIENTED_EDGE('',*,*,#18912,.F.);
#25763=ORIENTED_EDGE('',*,*,#17394,.T.);
#25764=ORIENTED_EDGE('',*,*,#18914,.F.);
#25765=ORIENTED_EDGE('',*,*,#16095,.F.);
#25766=ORIENTED_EDGE('',*,*,#18915,.T.);
#25767=ORIENTED_EDGE('',*,*,#17395,.F.);
#25768=ORIENTED_EDGE('',*,*,#18915,.F.);
#25769=ORIENTED_EDGE('',*,*,#16102,.T.);
#25770=ORIENTED_EDGE('',*,*,#18916,.T.);
#25771=ORIENTED_EDGE('',*,*,#17396,.T.);
#25772=ORIENTED_EDGE('',*,*,#18916,.F.);
#25773=ORIENTED_EDGE('',*,*,#16101,.F.);
#25774=ORIENTED_EDGE('',*,*,#18917,.T.);
#25775=ORIENTED_EDGE('',*,*,#17397,.F.);
#25776=ORIENTED_EDGE('',*,*,#18917,.F.);
#25777=ORIENTED_EDGE('',*,*,#16100,.T.);
#25778=ORIENTED_EDGE('',*,*,#18918,.T.);
#25779=ORIENTED_EDGE('',*,*,#17398,.T.);
#25780=ORIENTED_EDGE('',*,*,#18918,.F.);
#25781=ORIENTED_EDGE('',*,*,#16099,.F.);
#25782=ORIENTED_EDGE('',*,*,#18919,.T.);
#25783=ORIENTED_EDGE('',*,*,#17399,.F.);
#25784=ORIENTED_EDGE('',*,*,#18919,.F.);
#25785=ORIENTED_EDGE('',*,*,#16098,.T.);
#25786=ORIENTED_EDGE('',*,*,#18920,.T.);
#25787=ORIENTED_EDGE('',*,*,#17400,.T.);
#25788=ORIENTED_EDGE('',*,*,#18920,.F.);
#25789=ORIENTED_EDGE('',*,*,#16097,.F.);
#25790=ORIENTED_EDGE('',*,*,#18921,.T.);
#25791=ORIENTED_EDGE('',*,*,#17401,.F.);
#25792=ORIENTED_EDGE('',*,*,#18921,.F.);
#25793=ORIENTED_EDGE('',*,*,#16096,.T.);
#25794=ORIENTED_EDGE('',*,*,#18914,.T.);
#25795=ORIENTED_EDGE('',*,*,#17386,.T.);
#25796=ORIENTED_EDGE('',*,*,#18922,.F.);
#25797=ORIENTED_EDGE('',*,*,#16087,.F.);
#25798=ORIENTED_EDGE('',*,*,#18923,.T.);
#25799=ORIENTED_EDGE('',*,*,#17387,.F.);
#25800=ORIENTED_EDGE('',*,*,#18923,.F.);
#25801=ORIENTED_EDGE('',*,*,#16094,.T.);
#25802=ORIENTED_EDGE('',*,*,#18924,.T.);
#25803=ORIENTED_EDGE('',*,*,#17388,.T.);
#25804=ORIENTED_EDGE('',*,*,#18924,.F.);
#25805=ORIENTED_EDGE('',*,*,#16093,.F.);
#25806=ORIENTED_EDGE('',*,*,#18925,.T.);
#25807=ORIENTED_EDGE('',*,*,#17389,.F.);
#25808=ORIENTED_EDGE('',*,*,#18925,.F.);
#25809=ORIENTED_EDGE('',*,*,#16092,.T.);
#25810=ORIENTED_EDGE('',*,*,#18926,.T.);
#25811=ORIENTED_EDGE('',*,*,#17390,.T.);
#25812=ORIENTED_EDGE('',*,*,#18926,.F.);
#25813=ORIENTED_EDGE('',*,*,#16091,.F.);
#25814=ORIENTED_EDGE('',*,*,#18927,.T.);
#25815=ORIENTED_EDGE('',*,*,#17391,.F.);
#25816=ORIENTED_EDGE('',*,*,#18927,.F.);
#25817=ORIENTED_EDGE('',*,*,#16090,.T.);
#25818=ORIENTED_EDGE('',*,*,#18928,.T.);
#25819=ORIENTED_EDGE('',*,*,#17392,.T.);
#25820=ORIENTED_EDGE('',*,*,#18928,.F.);
#25821=ORIENTED_EDGE('',*,*,#16089,.F.);
#25822=ORIENTED_EDGE('',*,*,#18929,.T.);
#25823=ORIENTED_EDGE('',*,*,#17393,.F.);
#25824=ORIENTED_EDGE('',*,*,#18929,.F.);
#25825=ORIENTED_EDGE('',*,*,#16088,.T.);
#25826=ORIENTED_EDGE('',*,*,#18922,.T.);
#25827=ORIENTED_EDGE('',*,*,#16894,.F.);
#25828=ORIENTED_EDGE('',*,*,#18735,.F.);
#25829=ORIENTED_EDGE('',*,*,#15608,.T.);
#25830=ORIENTED_EDGE('',*,*,#18930,.T.);
#25831=ORIENTED_EDGE('',*,*,#16895,.T.);
#25832=ORIENTED_EDGE('',*,*,#18930,.F.);
#25833=ORIENTED_EDGE('',*,*,#15607,.F.);
#25834=ORIENTED_EDGE('',*,*,#18931,.T.);
#25835=ORIENTED_EDGE('',*,*,#16896,.F.);
#25836=ORIENTED_EDGE('',*,*,#18931,.F.);
#25837=ORIENTED_EDGE('',*,*,#15606,.T.);
#25838=ORIENTED_EDGE('',*,*,#18740,.T.);
#25839=ORIENTED_EDGE('',*,*,#17378,.T.);
#25840=ORIENTED_EDGE('',*,*,#18932,.F.);
#25841=ORIENTED_EDGE('',*,*,#16079,.F.);
#25842=ORIENTED_EDGE('',*,*,#18933,.T.);
#25843=ORIENTED_EDGE('',*,*,#17379,.F.);
#25844=ORIENTED_EDGE('',*,*,#18933,.F.);
#25845=ORIENTED_EDGE('',*,*,#16086,.T.);
#25846=ORIENTED_EDGE('',*,*,#18934,.T.);
#25847=ORIENTED_EDGE('',*,*,#17380,.T.);
#25848=ORIENTED_EDGE('',*,*,#18934,.F.);
#25849=ORIENTED_EDGE('',*,*,#16085,.F.);
#25850=ORIENTED_EDGE('',*,*,#18935,.T.);
#25851=ORIENTED_EDGE('',*,*,#17381,.F.);
#25852=ORIENTED_EDGE('',*,*,#18935,.F.);
#25853=ORIENTED_EDGE('',*,*,#16084,.T.);
#25854=ORIENTED_EDGE('',*,*,#18936,.T.);
#25855=ORIENTED_EDGE('',*,*,#17382,.T.);
#25856=ORIENTED_EDGE('',*,*,#18936,.F.);
#25857=ORIENTED_EDGE('',*,*,#16083,.F.);
#25858=ORIENTED_EDGE('',*,*,#18937,.T.);
#25859=ORIENTED_EDGE('',*,*,#17383,.F.);
#25860=ORIENTED_EDGE('',*,*,#18937,.F.);
#25861=ORIENTED_EDGE('',*,*,#16082,.T.);
#25862=ORIENTED_EDGE('',*,*,#18938,.T.);
#25863=ORIENTED_EDGE('',*,*,#17384,.T.);
#25864=ORIENTED_EDGE('',*,*,#18938,.F.);
#25865=ORIENTED_EDGE('',*,*,#16081,.F.);
#25866=ORIENTED_EDGE('',*,*,#18939,.T.);
#25867=ORIENTED_EDGE('',*,*,#17385,.F.);
#25868=ORIENTED_EDGE('',*,*,#18939,.F.);
#25869=ORIENTED_EDGE('',*,*,#16080,.T.);
#25870=ORIENTED_EDGE('',*,*,#18932,.T.);
#25871=ORIENTED_EDGE('',*,*,#17370,.T.);
#25872=ORIENTED_EDGE('',*,*,#18940,.F.);
#25873=ORIENTED_EDGE('',*,*,#16071,.F.);
#25874=ORIENTED_EDGE('',*,*,#18941,.T.);
#25875=ORIENTED_EDGE('',*,*,#17371,.F.);
#25876=ORIENTED_EDGE('',*,*,#18941,.F.);
#25877=ORIENTED_EDGE('',*,*,#16078,.T.);
#25878=ORIENTED_EDGE('',*,*,#18942,.T.);
#25879=ORIENTED_EDGE('',*,*,#17372,.T.);
#25880=ORIENTED_EDGE('',*,*,#18942,.F.);
#25881=ORIENTED_EDGE('',*,*,#16077,.F.);
#25882=ORIENTED_EDGE('',*,*,#18943,.T.);
#25883=ORIENTED_EDGE('',*,*,#17373,.F.);
#25884=ORIENTED_EDGE('',*,*,#18943,.F.);
#25885=ORIENTED_EDGE('',*,*,#16076,.T.);
#25886=ORIENTED_EDGE('',*,*,#18944,.T.);
#25887=ORIENTED_EDGE('',*,*,#17374,.T.);
#25888=ORIENTED_EDGE('',*,*,#18944,.F.);
#25889=ORIENTED_EDGE('',*,*,#16075,.F.);
#25890=ORIENTED_EDGE('',*,*,#18945,.T.);
#25891=ORIENTED_EDGE('',*,*,#17375,.F.);
#25892=ORIENTED_EDGE('',*,*,#18945,.F.);
#25893=ORIENTED_EDGE('',*,*,#16074,.T.);
#25894=ORIENTED_EDGE('',*,*,#18946,.T.);
#25895=ORIENTED_EDGE('',*,*,#17376,.T.);
#25896=ORIENTED_EDGE('',*,*,#18946,.F.);
#25897=ORIENTED_EDGE('',*,*,#16073,.F.);
#25898=ORIENTED_EDGE('',*,*,#18947,.T.);
#25899=ORIENTED_EDGE('',*,*,#17377,.F.);
#25900=ORIENTED_EDGE('',*,*,#18947,.F.);
#25901=ORIENTED_EDGE('',*,*,#16072,.T.);
#25902=ORIENTED_EDGE('',*,*,#18940,.T.);
#25903=ORIENTED_EDGE('',*,*,#18948,.T.);
#25904=ORIENTED_EDGE('',*,*,#18949,.T.);
#25905=ORIENTED_EDGE('',*,*,#17344,.T.);
#25906=ORIENTED_EDGE('',*,*,#17345,.F.);
#25907=ORIENTED_EDGE('',*,*,#18949,.F.);
#25908=ORIENTED_EDGE('',*,*,#18950,.F.);
#25909=ORIENTED_EDGE('',*,*,#17362,.T.);
#25910=ORIENTED_EDGE('',*,*,#18951,.F.);
#25911=ORIENTED_EDGE('',*,*,#16063,.F.);
#25912=ORIENTED_EDGE('',*,*,#18952,.T.);
#25913=ORIENTED_EDGE('',*,*,#17363,.F.);
#25914=ORIENTED_EDGE('',*,*,#18952,.F.);
#25915=ORIENTED_EDGE('',*,*,#16070,.T.);
#25916=ORIENTED_EDGE('',*,*,#18953,.T.);
#25917=ORIENTED_EDGE('',*,*,#17364,.T.);
#25918=ORIENTED_EDGE('',*,*,#18953,.F.);
#25919=ORIENTED_EDGE('',*,*,#16069,.F.);
#25920=ORIENTED_EDGE('',*,*,#18954,.T.);
#25921=ORIENTED_EDGE('',*,*,#17365,.F.);
#25922=ORIENTED_EDGE('',*,*,#18954,.F.);
#25923=ORIENTED_EDGE('',*,*,#16068,.T.);
#25924=ORIENTED_EDGE('',*,*,#18955,.T.);
#25925=ORIENTED_EDGE('',*,*,#17366,.T.);
#25926=ORIENTED_EDGE('',*,*,#18955,.F.);
#25927=ORIENTED_EDGE('',*,*,#16067,.F.);
#25928=ORIENTED_EDGE('',*,*,#18956,.T.);
#25929=ORIENTED_EDGE('',*,*,#17367,.F.);
#25930=ORIENTED_EDGE('',*,*,#18956,.F.);
#25931=ORIENTED_EDGE('',*,*,#16066,.T.);
#25932=ORIENTED_EDGE('',*,*,#18957,.T.);
#25933=ORIENTED_EDGE('',*,*,#17368,.T.);
#25934=ORIENTED_EDGE('',*,*,#18957,.F.);
#25935=ORIENTED_EDGE('',*,*,#16065,.F.);
#25936=ORIENTED_EDGE('',*,*,#18958,.T.);
#25937=ORIENTED_EDGE('',*,*,#17369,.F.);
#25938=ORIENTED_EDGE('',*,*,#18958,.F.);
#25939=ORIENTED_EDGE('',*,*,#16064,.T.);
#25940=ORIENTED_EDGE('',*,*,#18951,.T.);
#25941=ORIENTED_EDGE('',*,*,#17354,.T.);
#25942=ORIENTED_EDGE('',*,*,#18959,.F.);
#25943=ORIENTED_EDGE('',*,*,#16055,.F.);
#25944=ORIENTED_EDGE('',*,*,#18960,.T.);
#25945=ORIENTED_EDGE('',*,*,#17355,.F.);
#25946=ORIENTED_EDGE('',*,*,#18960,.F.);
#25947=ORIENTED_EDGE('',*,*,#16062,.T.);
#25948=ORIENTED_EDGE('',*,*,#18961,.T.);
#25949=ORIENTED_EDGE('',*,*,#17356,.T.);
#25950=ORIENTED_EDGE('',*,*,#18961,.F.);
#25951=ORIENTED_EDGE('',*,*,#16061,.F.);
#25952=ORIENTED_EDGE('',*,*,#18962,.T.);
#25953=ORIENTED_EDGE('',*,*,#17357,.F.);
#25954=ORIENTED_EDGE('',*,*,#18962,.F.);
#25955=ORIENTED_EDGE('',*,*,#16060,.T.);
#25956=ORIENTED_EDGE('',*,*,#18963,.T.);
#25957=ORIENTED_EDGE('',*,*,#17358,.T.);
#25958=ORIENTED_EDGE('',*,*,#18963,.F.);
#25959=ORIENTED_EDGE('',*,*,#16059,.F.);
#25960=ORIENTED_EDGE('',*,*,#18964,.T.);
#25961=ORIENTED_EDGE('',*,*,#17359,.F.);
#25962=ORIENTED_EDGE('',*,*,#18964,.F.);
#25963=ORIENTED_EDGE('',*,*,#16058,.T.);
#25964=ORIENTED_EDGE('',*,*,#18965,.T.);
#25965=ORIENTED_EDGE('',*,*,#17360,.T.);
#25966=ORIENTED_EDGE('',*,*,#18965,.F.);
#25967=ORIENTED_EDGE('',*,*,#16057,.F.);
#25968=ORIENTED_EDGE('',*,*,#18966,.T.);
#25969=ORIENTED_EDGE('',*,*,#17361,.F.);
#25970=ORIENTED_EDGE('',*,*,#18966,.F.);
#25971=ORIENTED_EDGE('',*,*,#16056,.T.);
#25972=ORIENTED_EDGE('',*,*,#18959,.T.);
#25973=ORIENTED_EDGE('',*,*,#17337,.F.);
#25974=ORIENTED_EDGE('',*,*,#18967,.T.);
#25975=ORIENTED_EDGE('',*,*,#16037,.T.);
#25976=ORIENTED_EDGE('',*,*,#18968,.T.);
#25977=ORIENTED_EDGE('',*,*,#17338,.T.);
#25978=ORIENTED_EDGE('',*,*,#18968,.F.);
#25979=ORIENTED_EDGE('',*,*,#16036,.F.);
#25980=ORIENTED_EDGE('',*,*,#18969,.T.);
#25981=ORIENTED_EDGE('',*,*,#17339,.F.);
#25982=ORIENTED_EDGE('',*,*,#18969,.F.);
#25983=ORIENTED_EDGE('',*,*,#16035,.T.);
#25984=ORIENTED_EDGE('',*,*,#18970,.T.);
#25985=ORIENTED_EDGE('',*,*,#17340,.T.);
#25986=ORIENTED_EDGE('',*,*,#18970,.F.);
#25987=ORIENTED_EDGE('',*,*,#16034,.F.);
#25988=ORIENTED_EDGE('',*,*,#18971,.T.);
#25989=ORIENTED_EDGE('',*,*,#16033,.T.);
#25990=ORIENTED_EDGE('',*,*,#18972,.T.);
#25991=ORIENTED_EDGE('',*,*,#17341,.F.);
#25992=ORIENTED_EDGE('',*,*,#18971,.F.);
#25993=ORIENTED_EDGE('',*,*,#16902,.F.);
#25994=ORIENTED_EDGE('',*,*,#18782,.F.);
#25995=ORIENTED_EDGE('',*,*,#15600,.T.);
#25996=ORIENTED_EDGE('',*,*,#18973,.T.);
#25997=ORIENTED_EDGE('',*,*,#16903,.T.);
#25998=ORIENTED_EDGE('',*,*,#18973,.F.);
#25999=ORIENTED_EDGE('',*,*,#15599,.F.);
#26000=ORIENTED_EDGE('',*,*,#18974,.T.);
#26001=ORIENTED_EDGE('',*,*,#16904,.F.);
#26002=ORIENTED_EDGE('',*,*,#18974,.F.);
#26003=ORIENTED_EDGE('',*,*,#15598,.T.);
#26004=ORIENTED_EDGE('',*,*,#18787,.T.);
#26005=ORIENTED_EDGE('',*,*,#16965,.F.);
#26006=ORIENTED_EDGE('',*,*,#18975,.T.);
#26007=ORIENTED_EDGE('',*,*,#15590,.T.);
#26008=ORIENTED_EDGE('',*,*,#18976,.T.);
#26009=ORIENTED_EDGE('',*,*,#16966,.T.);
#26010=ORIENTED_EDGE('',*,*,#18976,.F.);
#26011=ORIENTED_EDGE('',*,*,#15589,.F.);
#26012=ORIENTED_EDGE('',*,*,#18977,.T.);
#26013=ORIENTED_EDGE('',*,*,#16957,.F.);
#26014=ORIENTED_EDGE('',*,*,#18977,.F.);
#26015=ORIENTED_EDGE('',*,*,#15588,.T.);
#26016=ORIENTED_EDGE('',*,*,#18792,.T.);
#26017=ORIENTED_EDGE('',*,*,#16031,.T.);
#26018=ORIENTED_EDGE('',*,*,#18978,.T.);
#26019=ORIENTED_EDGE('',*,*,#17335,.T.);
#26020=ORIENTED_EDGE('',*,*,#18979,.T.);
#26021=ORIENTED_EDGE('',*,*,#17343,.T.);
#26022=ORIENTED_EDGE('',*,*,#18950,.T.);
#26023=ORIENTED_EDGE('',*,*,#18948,.F.);
#26024=ORIENTED_EDGE('',*,*,#17346,.T.);
#26025=ORIENTED_EDGE('',*,*,#18980,.T.);
#26026=ORIENTED_EDGE('',*,*,#16039,.T.);
#26027=ORIENTED_EDGE('',*,*,#18981,.T.);
#26028=ORIENTED_EDGE('',*,*,#16047,.T.);
#26029=ORIENTED_EDGE('',*,*,#18982,.T.);
#26030=ORIENTED_EDGE('',*,*,#17460,.T.);
#26031=ORIENTED_EDGE('',*,*,#18983,.T.);
#26032=ORIENTED_EDGE('',*,*,#17332,.T.);
#26033=ORIENTED_EDGE('',*,*,#18984,.T.);
#26034=ORIENTED_EDGE('',*,*,#16019,.T.);
#26035=ORIENTED_EDGE('',*,*,#18985,.F.);
#26036=ORIENTED_EDGE('',*,*,#15591,.F.);
#26037=ORIENTED_EDGE('',*,*,#18975,.F.);
#26038=ORIENTED_EDGE('',*,*,#16964,.F.);
#26039=ORIENTED_EDGE('',*,*,#18793,.F.);
#26040=ORIENTED_EDGE('',*,*,#16038,.F.);
#26041=ORIENTED_EDGE('',*,*,#18967,.F.);
#26042=ORIENTED_EDGE('',*,*,#17336,.F.);
#26043=ORIENTED_EDGE('',*,*,#18978,.F.);
#26044=ORIENTED_EDGE('',*,*,#17342,.F.);
#26045=ORIENTED_EDGE('',*,*,#18972,.F.);
#26046=ORIENTED_EDGE('',*,*,#16032,.F.);
#26047=ORIENTED_EDGE('',*,*,#18979,.F.);
#26048=ORIENTED_EDGE('',*,*,#17353,.F.);
#26049=ORIENTED_EDGE('',*,*,#18913,.F.);
#26050=ORIENTED_EDGE('',*,*,#16040,.F.);
#26051=ORIENTED_EDGE('',*,*,#18980,.F.);
#26052=ORIENTED_EDGE('',*,*,#16046,.F.);
#26053=ORIENTED_EDGE('',*,*,#18908,.F.);
#26054=ORIENTED_EDGE('',*,*,#17347,.F.);
#26055=ORIENTED_EDGE('',*,*,#18981,.F.);
#26056=ORIENTED_EDGE('',*,*,#16054,.F.);
#26057=ORIENTED_EDGE('',*,*,#18860,.F.);
#26058=ORIENTED_EDGE('',*,*,#17461,.F.);
#26059=ORIENTED_EDGE('',*,*,#18982,.F.);
#26060=ORIENTED_EDGE('',*,*,#17459,.F.);
#26061=ORIENTED_EDGE('',*,*,#18865,.F.);
#26062=ORIENTED_EDGE('',*,*,#16048,.F.);
#26063=ORIENTED_EDGE('',*,*,#18983,.F.);
#26064=ORIENTED_EDGE('',*,*,#17331,.F.);
#26065=ORIENTED_EDGE('',*,*,#18811,.F.);
#26066=ORIENTED_EDGE('',*,*,#16020,.F.);
#26067=ORIENTED_EDGE('',*,*,#18984,.F.);
#26068=ORIENTED_EDGE('',*,*,#15456,.F.);
#26069=ORIENTED_EDGE('',*,*,#18986,.T.);
#26070=ORIENTED_EDGE('',*,*,#17919,.F.);
#26071=ORIENTED_EDGE('',*,*,#18801,.F.);
#26072=ORIENTED_EDGE('',*,*,#17278,.F.);
#26073=ORIENTED_EDGE('',*,*,#18802,.F.);
#26074=ORIENTED_EDGE('',*,*,#16026,.T.);
#26075=ORIENTED_EDGE('',*,*,#18987,.T.);
#26076=ORIENTED_EDGE('',*,*,#17280,.F.);
#26077=ORIENTED_EDGE('',*,*,#18988,.F.);
#26078=ORIENTED_EDGE('',*,*,#16024,.T.);
#26079=ORIENTED_EDGE('',*,*,#18804,.T.);
#26080=ORIENTED_EDGE('',*,*,#17279,.T.);
#26081=ORIENTED_EDGE('',*,*,#18987,.F.);
#26082=ORIENTED_EDGE('',*,*,#16025,.F.);
#26083=ORIENTED_EDGE('',*,*,#18988,.T.);
#26084=ORIENTED_EDGE('',*,*,#17327,.F.);
#26085=ORIENTED_EDGE('',*,*,#18989,.F.);
#26086=ORIENTED_EDGE('',*,*,#16016,.T.);
#26087=ORIENTED_EDGE('',*,*,#18808,.T.);
#26088=ORIENTED_EDGE('',*,*,#16017,.F.);
#26089=ORIENTED_EDGE('',*,*,#18989,.T.);
#26090=ORIENTED_EDGE('',*,*,#17334,.T.);
#26091=ORIENTED_EDGE('',*,*,#18990,.F.);
#26092=ORIENTED_EDGE('',*,*,#17310,.F.);
#26093=ORIENTED_EDGE('',*,*,#18812,.F.);
#26094=ORIENTED_EDGE('',*,*,#16010,.T.);
#26095=ORIENTED_EDGE('',*,*,#18991,.T.);
#26096=ORIENTED_EDGE('',*,*,#17312,.F.);
#26097=ORIENTED_EDGE('',*,*,#18992,.F.);
#26098=ORIENTED_EDGE('',*,*,#16008,.T.);
#26099=ORIENTED_EDGE('',*,*,#18814,.T.);
#26100=ORIENTED_EDGE('',*,*,#17311,.T.);
#26101=ORIENTED_EDGE('',*,*,#18991,.F.);
#26102=ORIENTED_EDGE('',*,*,#16009,.F.);
#26103=ORIENTED_EDGE('',*,*,#18992,.T.);
#26104=ORIENTED_EDGE('',*,*,#17302,.F.);
#26105=ORIENTED_EDGE('',*,*,#18818,.F.);
#26106=ORIENTED_EDGE('',*,*,#16002,.T.);
#26107=ORIENTED_EDGE('',*,*,#18993,.T.);
#26108=ORIENTED_EDGE('',*,*,#17304,.F.);
#26109=ORIENTED_EDGE('',*,*,#18994,.F.);
#26110=ORIENTED_EDGE('',*,*,#16000,.T.);
#26111=ORIENTED_EDGE('',*,*,#18820,.T.);
#26112=ORIENTED_EDGE('',*,*,#17303,.T.);
#26113=ORIENTED_EDGE('',*,*,#18993,.F.);
#26114=ORIENTED_EDGE('',*,*,#16001,.F.);
#26115=ORIENTED_EDGE('',*,*,#18994,.T.);
#26116=ORIENTED_EDGE('',*,*,#17294,.F.);
#26117=ORIENTED_EDGE('',*,*,#18824,.F.);
#26118=ORIENTED_EDGE('',*,*,#15994,.T.);
#26119=ORIENTED_EDGE('',*,*,#18995,.T.);
#26120=ORIENTED_EDGE('',*,*,#17296,.F.);
#26121=ORIENTED_EDGE('',*,*,#18996,.F.);
#26122=ORIENTED_EDGE('',*,*,#15992,.T.);
#26123=ORIENTED_EDGE('',*,*,#18826,.T.);
#26124=ORIENTED_EDGE('',*,*,#17295,.T.);
#26125=ORIENTED_EDGE('',*,*,#18995,.F.);
#26126=ORIENTED_EDGE('',*,*,#15993,.F.);
#26127=ORIENTED_EDGE('',*,*,#18996,.T.);
#26128=ORIENTED_EDGE('',*,*,#17286,.F.);
#26129=ORIENTED_EDGE('',*,*,#18830,.F.);
#26130=ORIENTED_EDGE('',*,*,#15978,.T.);
#26131=ORIENTED_EDGE('',*,*,#18997,.T.);
#26132=ORIENTED_EDGE('',*,*,#17288,.F.);
#26133=ORIENTED_EDGE('',*,*,#18998,.F.);
#26134=ORIENTED_EDGE('',*,*,#15976,.T.);
#26135=ORIENTED_EDGE('',*,*,#18832,.T.);
#26136=ORIENTED_EDGE('',*,*,#17287,.T.);
#26137=ORIENTED_EDGE('',*,*,#18997,.F.);
#26138=ORIENTED_EDGE('',*,*,#15977,.F.);
#26139=ORIENTED_EDGE('',*,*,#18998,.T.);
#26140=ORIENTED_EDGE('',*,*,#17270,.F.);
#26141=ORIENTED_EDGE('',*,*,#18836,.F.);
#26142=ORIENTED_EDGE('',*,*,#15986,.T.);
#26143=ORIENTED_EDGE('',*,*,#18999,.T.);
#26144=ORIENTED_EDGE('',*,*,#17272,.F.);
#26145=ORIENTED_EDGE('',*,*,#19000,.F.);
#26146=ORIENTED_EDGE('',*,*,#15984,.T.);
#26147=ORIENTED_EDGE('',*,*,#18838,.T.);
#26148=ORIENTED_EDGE('',*,*,#17271,.T.);
#26149=ORIENTED_EDGE('',*,*,#18999,.F.);
#26150=ORIENTED_EDGE('',*,*,#15985,.F.);
#26151=ORIENTED_EDGE('',*,*,#19000,.T.);
#26152=ORIENTED_EDGE('',*,*,#16160,.T.);
#26153=ORIENTED_EDGE('',*,*,#19001,.T.);
#26154=ORIENTED_EDGE('',*,*,#17237,.F.);
#26155=ORIENTED_EDGE('',*,*,#19002,.F.);
#26156=ORIENTED_EDGE('',*,*,#17244,.T.);
#26157=ORIENTED_EDGE('',*,*,#19003,.F.);
#26158=ORIENTED_EDGE('',*,*,#16161,.F.);
#26159=ORIENTED_EDGE('',*,*,#19002,.T.);
#26160=ORIENTED_EDGE('',*,*,#17243,.F.);
#26161=ORIENTED_EDGE('',*,*,#19004,.F.);
#26162=ORIENTED_EDGE('',*,*,#16162,.T.);
#26163=ORIENTED_EDGE('',*,*,#19003,.T.);
#26164=ORIENTED_EDGE('',*,*,#17242,.T.);
#26165=ORIENTED_EDGE('',*,*,#19005,.F.);
#26166=ORIENTED_EDGE('',*,*,#16163,.F.);
#26167=ORIENTED_EDGE('',*,*,#19004,.T.);
#26168=ORIENTED_EDGE('',*,*,#17241,.F.);
#26169=ORIENTED_EDGE('',*,*,#19006,.F.);
#26170=ORIENTED_EDGE('',*,*,#16164,.T.);
#26171=ORIENTED_EDGE('',*,*,#19005,.T.);
#26172=ORIENTED_EDGE('',*,*,#17581,.F.);
#26173=ORIENTED_EDGE('',*,*,#19007,.F.);
#26174=ORIENTED_EDGE('',*,*,#16287,.T.);
#26175=ORIENTED_EDGE('',*,*,#19008,.T.);
#26176=ORIENTED_EDGE('',*,*,#17588,.T.);
#26177=ORIENTED_EDGE('',*,*,#19009,.F.);
#26178=ORIENTED_EDGE('',*,*,#16288,.F.);
#26179=ORIENTED_EDGE('',*,*,#19007,.T.);
#26180=ORIENTED_EDGE('',*,*,#17587,.F.);
#26181=ORIENTED_EDGE('',*,*,#19010,.F.);
#26182=ORIENTED_EDGE('',*,*,#16289,.T.);
#26183=ORIENTED_EDGE('',*,*,#19009,.T.);
#26184=ORIENTED_EDGE('',*,*,#17586,.T.);
#26185=ORIENTED_EDGE('',*,*,#19011,.F.);
#26186=ORIENTED_EDGE('',*,*,#16290,.F.);
#26187=ORIENTED_EDGE('',*,*,#19010,.T.);
#26188=ORIENTED_EDGE('',*,*,#17585,.F.);
#26189=ORIENTED_EDGE('',*,*,#19012,.F.);
#26190=ORIENTED_EDGE('',*,*,#16291,.T.);
#26191=ORIENTED_EDGE('',*,*,#19011,.T.);
#26192=ORIENTED_EDGE('',*,*,#17584,.T.);
#26193=ORIENTED_EDGE('',*,*,#19013,.F.);
#26194=ORIENTED_EDGE('',*,*,#16292,.F.);
#26195=ORIENTED_EDGE('',*,*,#19012,.T.);
#26196=ORIENTED_EDGE('',*,*,#17583,.F.);
#26197=ORIENTED_EDGE('',*,*,#19014,.F.);
#26198=ORIENTED_EDGE('',*,*,#16293,.T.);
#26199=ORIENTED_EDGE('',*,*,#19013,.T.);
#26200=ORIENTED_EDGE('',*,*,#17582,.T.);
#26201=ORIENTED_EDGE('',*,*,#19008,.F.);
#26202=ORIENTED_EDGE('',*,*,#16294,.F.);
#26203=ORIENTED_EDGE('',*,*,#19014,.T.);
#26204=ORIENTED_EDGE('',*,*,#17573,.F.);
#26205=ORIENTED_EDGE('',*,*,#19015,.F.);
#26206=ORIENTED_EDGE('',*,*,#16279,.T.);
#26207=ORIENTED_EDGE('',*,*,#19016,.T.);
#26208=ORIENTED_EDGE('',*,*,#17580,.T.);
#26209=ORIENTED_EDGE('',*,*,#19017,.F.);
#26210=ORIENTED_EDGE('',*,*,#16280,.F.);
#26211=ORIENTED_EDGE('',*,*,#19015,.T.);
#26212=ORIENTED_EDGE('',*,*,#17579,.F.);
#26213=ORIENTED_EDGE('',*,*,#19018,.F.);
#26214=ORIENTED_EDGE('',*,*,#16281,.T.);
#26215=ORIENTED_EDGE('',*,*,#19017,.T.);
#26216=ORIENTED_EDGE('',*,*,#17578,.T.);
#26217=ORIENTED_EDGE('',*,*,#19019,.F.);
#26218=ORIENTED_EDGE('',*,*,#16282,.F.);
#26219=ORIENTED_EDGE('',*,*,#19018,.T.);
#26220=ORIENTED_EDGE('',*,*,#17577,.F.);
#26221=ORIENTED_EDGE('',*,*,#19020,.F.);
#26222=ORIENTED_EDGE('',*,*,#16283,.T.);
#26223=ORIENTED_EDGE('',*,*,#19019,.T.);
#26224=ORIENTED_EDGE('',*,*,#17576,.T.);
#26225=ORIENTED_EDGE('',*,*,#19021,.F.);
#26226=ORIENTED_EDGE('',*,*,#16284,.F.);
#26227=ORIENTED_EDGE('',*,*,#19020,.T.);
#26228=ORIENTED_EDGE('',*,*,#17575,.F.);
#26229=ORIENTED_EDGE('',*,*,#19022,.F.);
#26230=ORIENTED_EDGE('',*,*,#16285,.T.);
#26231=ORIENTED_EDGE('',*,*,#19021,.T.);
#26232=ORIENTED_EDGE('',*,*,#17574,.T.);
#26233=ORIENTED_EDGE('',*,*,#19016,.F.);
#26234=ORIENTED_EDGE('',*,*,#16286,.F.);
#26235=ORIENTED_EDGE('',*,*,#19022,.T.);
#26236=ORIENTED_EDGE('',*,*,#17593,.T.);
#26237=ORIENTED_EDGE('',*,*,#19023,.F.);
#26238=ORIENTED_EDGE('',*,*,#16185,.F.);
#26239=ORIENTED_EDGE('',*,*,#19024,.F.);
#26240=ORIENTED_EDGE('',*,*,#17592,.F.);
#26241=ORIENTED_EDGE('',*,*,#19025,.F.);
#26242=ORIENTED_EDGE('',*,*,#16186,.T.);
#26243=ORIENTED_EDGE('',*,*,#19023,.T.);
#26244=ORIENTED_EDGE('',*,*,#17591,.T.);
#26245=ORIENTED_EDGE('',*,*,#19026,.F.);
#26246=ORIENTED_EDGE('',*,*,#16187,.F.);
#26247=ORIENTED_EDGE('',*,*,#19025,.T.);
#26248=ORIENTED_EDGE('',*,*,#17590,.F.);
#26249=ORIENTED_EDGE('',*,*,#19027,.F.);
#26250=ORIENTED_EDGE('',*,*,#16188,.T.);
#26251=ORIENTED_EDGE('',*,*,#19026,.T.);
#26252=ORIENTED_EDGE('',*,*,#16189,.F.);
#26253=ORIENTED_EDGE('',*,*,#19027,.T.);
#26254=ORIENTED_EDGE('',*,*,#17589,.T.);
#26255=ORIENTED_EDGE('',*,*,#19028,.F.);
#26256=ORIENTED_EDGE('',*,*,#17565,.F.);
#26257=ORIENTED_EDGE('',*,*,#19029,.F.);
#26258=ORIENTED_EDGE('',*,*,#16271,.T.);
#26259=ORIENTED_EDGE('',*,*,#19030,.T.);
#26260=ORIENTED_EDGE('',*,*,#17572,.T.);
#26261=ORIENTED_EDGE('',*,*,#19031,.F.);
#26262=ORIENTED_EDGE('',*,*,#16272,.F.);
#26263=ORIENTED_EDGE('',*,*,#19029,.T.);
#26264=ORIENTED_EDGE('',*,*,#17571,.F.);
#26265=ORIENTED_EDGE('',*,*,#19032,.F.);
#26266=ORIENTED_EDGE('',*,*,#16273,.T.);
#26267=ORIENTED_EDGE('',*,*,#19031,.T.);
#26268=ORIENTED_EDGE('',*,*,#17570,.T.);
#26269=ORIENTED_EDGE('',*,*,#19033,.F.);
#26270=ORIENTED_EDGE('',*,*,#16274,.F.);
#26271=ORIENTED_EDGE('',*,*,#19032,.T.);
#26272=ORIENTED_EDGE('',*,*,#17569,.F.);
#26273=ORIENTED_EDGE('',*,*,#19034,.F.);
#26274=ORIENTED_EDGE('',*,*,#16275,.T.);
#26275=ORIENTED_EDGE('',*,*,#19033,.T.);
#26276=ORIENTED_EDGE('',*,*,#17568,.T.);
#26277=ORIENTED_EDGE('',*,*,#19035,.F.);
#26278=ORIENTED_EDGE('',*,*,#16276,.F.);
#26279=ORIENTED_EDGE('',*,*,#19034,.T.);
#26280=ORIENTED_EDGE('',*,*,#17567,.F.);
#26281=ORIENTED_EDGE('',*,*,#19036,.F.);
#26282=ORIENTED_EDGE('',*,*,#16277,.T.);
#26283=ORIENTED_EDGE('',*,*,#19035,.T.);
#26284=ORIENTED_EDGE('',*,*,#17566,.T.);
#26285=ORIENTED_EDGE('',*,*,#19030,.F.);
#26286=ORIENTED_EDGE('',*,*,#16278,.F.);
#26287=ORIENTED_EDGE('',*,*,#19036,.T.);
#26288=ORIENTED_EDGE('',*,*,#17557,.F.);
#26289=ORIENTED_EDGE('',*,*,#19037,.F.);
#26290=ORIENTED_EDGE('',*,*,#16263,.T.);
#26291=ORIENTED_EDGE('',*,*,#19038,.T.);
#26292=ORIENTED_EDGE('',*,*,#17564,.T.);
#26293=ORIENTED_EDGE('',*,*,#19039,.F.);
#26294=ORIENTED_EDGE('',*,*,#16264,.F.);
#26295=ORIENTED_EDGE('',*,*,#19037,.T.);
#26296=ORIENTED_EDGE('',*,*,#17563,.F.);
#26297=ORIENTED_EDGE('',*,*,#19040,.F.);
#26298=ORIENTED_EDGE('',*,*,#16265,.T.);
#26299=ORIENTED_EDGE('',*,*,#19039,.T.);
#26300=ORIENTED_EDGE('',*,*,#17562,.T.);
#26301=ORIENTED_EDGE('',*,*,#19041,.F.);
#26302=ORIENTED_EDGE('',*,*,#16266,.F.);
#26303=ORIENTED_EDGE('',*,*,#19040,.T.);
#26304=ORIENTED_EDGE('',*,*,#17561,.F.);
#26305=ORIENTED_EDGE('',*,*,#19042,.F.);
#26306=ORIENTED_EDGE('',*,*,#16267,.T.);
#26307=ORIENTED_EDGE('',*,*,#19041,.T.);
#26308=ORIENTED_EDGE('',*,*,#17560,.T.);
#26309=ORIENTED_EDGE('',*,*,#19043,.F.);
#26310=ORIENTED_EDGE('',*,*,#16268,.F.);
#26311=ORIENTED_EDGE('',*,*,#19042,.T.);
#26312=ORIENTED_EDGE('',*,*,#17559,.F.);
#26313=ORIENTED_EDGE('',*,*,#19044,.F.);
#26314=ORIENTED_EDGE('',*,*,#16269,.T.);
#26315=ORIENTED_EDGE('',*,*,#19043,.T.);
#26316=ORIENTED_EDGE('',*,*,#17558,.T.);
#26317=ORIENTED_EDGE('',*,*,#19038,.F.);
#26318=ORIENTED_EDGE('',*,*,#16270,.F.);
#26319=ORIENTED_EDGE('',*,*,#19044,.T.);
#26320=ORIENTED_EDGE('',*,*,#17549,.F.);
#26321=ORIENTED_EDGE('',*,*,#19045,.F.);
#26322=ORIENTED_EDGE('',*,*,#16255,.T.);
#26323=ORIENTED_EDGE('',*,*,#19046,.T.);
#26324=ORIENTED_EDGE('',*,*,#17556,.T.);
#26325=ORIENTED_EDGE('',*,*,#19047,.F.);
#26326=ORIENTED_EDGE('',*,*,#16256,.F.);
#26327=ORIENTED_EDGE('',*,*,#19045,.T.);
#26328=ORIENTED_EDGE('',*,*,#17555,.F.);
#26329=ORIENTED_EDGE('',*,*,#19048,.F.);
#26330=ORIENTED_EDGE('',*,*,#16257,.T.);
#26331=ORIENTED_EDGE('',*,*,#19047,.T.);
#26332=ORIENTED_EDGE('',*,*,#17554,.T.);
#26333=ORIENTED_EDGE('',*,*,#19049,.F.);
#26334=ORIENTED_EDGE('',*,*,#16258,.F.);
#26335=ORIENTED_EDGE('',*,*,#19048,.T.);
#26336=ORIENTED_EDGE('',*,*,#17553,.F.);
#26337=ORIENTED_EDGE('',*,*,#19050,.F.);
#26338=ORIENTED_EDGE('',*,*,#16259,.T.);
#26339=ORIENTED_EDGE('',*,*,#19049,.T.);
#26340=ORIENTED_EDGE('',*,*,#17552,.T.);
#26341=ORIENTED_EDGE('',*,*,#19051,.F.);
#26342=ORIENTED_EDGE('',*,*,#16260,.F.);
#26343=ORIENTED_EDGE('',*,*,#19050,.T.);
#26344=ORIENTED_EDGE('',*,*,#17551,.F.);
#26345=ORIENTED_EDGE('',*,*,#19052,.F.);
#26346=ORIENTED_EDGE('',*,*,#16261,.T.);
#26347=ORIENTED_EDGE('',*,*,#19051,.T.);
#26348=ORIENTED_EDGE('',*,*,#17550,.T.);
#26349=ORIENTED_EDGE('',*,*,#19046,.F.);
#26350=ORIENTED_EDGE('',*,*,#16262,.F.);
#26351=ORIENTED_EDGE('',*,*,#19052,.T.);
#26352=ORIENTED_EDGE('',*,*,#15971,.T.);
#26353=ORIENTED_EDGE('',*,*,#19053,.T.);
#26354=ORIENTED_EDGE('',*,*,#17245,.F.);
#26355=ORIENTED_EDGE('',*,*,#19054,.F.);
#26356=ORIENTED_EDGE('',*,*,#17252,.T.);
#26357=ORIENTED_EDGE('',*,*,#19055,.F.);
#26358=ORIENTED_EDGE('',*,*,#15972,.F.);
#26359=ORIENTED_EDGE('',*,*,#19054,.T.);
#26360=ORIENTED_EDGE('',*,*,#17251,.F.);
#26361=ORIENTED_EDGE('',*,*,#19056,.F.);
#26362=ORIENTED_EDGE('',*,*,#15973,.T.);
#26363=ORIENTED_EDGE('',*,*,#19055,.T.);
#26364=ORIENTED_EDGE('',*,*,#17250,.T.);
#26365=ORIENTED_EDGE('',*,*,#19057,.F.);
#26366=ORIENTED_EDGE('',*,*,#15974,.F.);
#26367=ORIENTED_EDGE('',*,*,#19056,.T.);
#26368=ORIENTED_EDGE('',*,*,#17249,.F.);
#26369=ORIENTED_EDGE('',*,*,#19058,.F.);
#26370=ORIENTED_EDGE('',*,*,#15967,.T.);
#26371=ORIENTED_EDGE('',*,*,#19057,.T.);
#26372=ORIENTED_EDGE('',*,*,#17541,.F.);
#26373=ORIENTED_EDGE('',*,*,#19059,.F.);
#26374=ORIENTED_EDGE('',*,*,#16247,.T.);
#26375=ORIENTED_EDGE('',*,*,#19060,.T.);
#26376=ORIENTED_EDGE('',*,*,#17548,.T.);
#26377=ORIENTED_EDGE('',*,*,#19061,.F.);
#26378=ORIENTED_EDGE('',*,*,#16248,.F.);
#26379=ORIENTED_EDGE('',*,*,#19059,.T.);
#26380=ORIENTED_EDGE('',*,*,#17547,.F.);
#26381=ORIENTED_EDGE('',*,*,#19062,.F.);
#26382=ORIENTED_EDGE('',*,*,#16249,.T.);
#26383=ORIENTED_EDGE('',*,*,#19061,.T.);
#26384=ORIENTED_EDGE('',*,*,#17546,.T.);
#26385=ORIENTED_EDGE('',*,*,#19063,.F.);
#26386=ORIENTED_EDGE('',*,*,#16250,.F.);
#26387=ORIENTED_EDGE('',*,*,#19062,.T.);
#26388=ORIENTED_EDGE('',*,*,#17545,.F.);
#26389=ORIENTED_EDGE('',*,*,#19064,.F.);
#26390=ORIENTED_EDGE('',*,*,#16251,.T.);
#26391=ORIENTED_EDGE('',*,*,#19063,.T.);
#26392=ORIENTED_EDGE('',*,*,#17544,.T.);
#26393=ORIENTED_EDGE('',*,*,#19065,.F.);
#26394=ORIENTED_EDGE('',*,*,#16252,.F.);
#26395=ORIENTED_EDGE('',*,*,#19064,.T.);
#26396=ORIENTED_EDGE('',*,*,#17543,.F.);
#26397=ORIENTED_EDGE('',*,*,#19066,.F.);
#26398=ORIENTED_EDGE('',*,*,#16253,.T.);
#26399=ORIENTED_EDGE('',*,*,#19065,.T.);
#26400=ORIENTED_EDGE('',*,*,#17542,.T.);
#26401=ORIENTED_EDGE('',*,*,#19060,.F.);
#26402=ORIENTED_EDGE('',*,*,#16254,.F.);
#26403=ORIENTED_EDGE('',*,*,#19066,.T.);
#26404=ORIENTED_EDGE('',*,*,#17533,.F.);
#26405=ORIENTED_EDGE('',*,*,#19067,.F.);
#26406=ORIENTED_EDGE('',*,*,#16239,.T.);
#26407=ORIENTED_EDGE('',*,*,#19068,.T.);
#26408=ORIENTED_EDGE('',*,*,#17540,.T.);
#26409=ORIENTED_EDGE('',*,*,#19069,.F.);
#26410=ORIENTED_EDGE('',*,*,#16240,.F.);
#26411=ORIENTED_EDGE('',*,*,#19067,.T.);
#26412=ORIENTED_EDGE('',*,*,#17539,.F.);
#26413=ORIENTED_EDGE('',*,*,#19070,.F.);
#26414=ORIENTED_EDGE('',*,*,#16241,.T.);
#26415=ORIENTED_EDGE('',*,*,#19069,.T.);
#26416=ORIENTED_EDGE('',*,*,#17538,.T.);
#26417=ORIENTED_EDGE('',*,*,#19071,.F.);
#26418=ORIENTED_EDGE('',*,*,#16242,.F.);
#26419=ORIENTED_EDGE('',*,*,#19070,.T.);
#26420=ORIENTED_EDGE('',*,*,#17537,.F.);
#26421=ORIENTED_EDGE('',*,*,#19072,.F.);
#26422=ORIENTED_EDGE('',*,*,#16243,.T.);
#26423=ORIENTED_EDGE('',*,*,#19071,.T.);
#26424=ORIENTED_EDGE('',*,*,#17536,.T.);
#26425=ORIENTED_EDGE('',*,*,#19073,.F.);
#26426=ORIENTED_EDGE('',*,*,#16244,.F.);
#26427=ORIENTED_EDGE('',*,*,#19072,.T.);
#26428=ORIENTED_EDGE('',*,*,#17535,.F.);
#26429=ORIENTED_EDGE('',*,*,#19074,.F.);
#26430=ORIENTED_EDGE('',*,*,#16245,.T.);
#26431=ORIENTED_EDGE('',*,*,#19073,.T.);
#26432=ORIENTED_EDGE('',*,*,#17534,.T.);
#26433=ORIENTED_EDGE('',*,*,#19068,.F.);
#26434=ORIENTED_EDGE('',*,*,#16246,.F.);
#26435=ORIENTED_EDGE('',*,*,#19074,.T.);
#26436=ORIENTED_EDGE('',*,*,#17483,.T.);
#26437=ORIENTED_EDGE('',*,*,#19075,.F.);
#26438=ORIENTED_EDGE('',*,*,#16177,.F.);
#26439=ORIENTED_EDGE('',*,*,#19076,.F.);
#26440=ORIENTED_EDGE('',*,*,#17482,.F.);
#26441=ORIENTED_EDGE('',*,*,#19077,.F.);
#26442=ORIENTED_EDGE('',*,*,#16178,.T.);
#26443=ORIENTED_EDGE('',*,*,#19075,.T.);
#26444=ORIENTED_EDGE('',*,*,#17481,.T.);
#26445=ORIENTED_EDGE('',*,*,#19078,.F.);
#26446=ORIENTED_EDGE('',*,*,#16179,.F.);
#26447=ORIENTED_EDGE('',*,*,#19077,.T.);
#26448=ORIENTED_EDGE('',*,*,#17480,.F.);
#26449=ORIENTED_EDGE('',*,*,#19079,.F.);
#26450=ORIENTED_EDGE('',*,*,#16180,.T.);
#26451=ORIENTED_EDGE('',*,*,#19078,.T.);
#26452=ORIENTED_EDGE('',*,*,#16181,.F.);
#26453=ORIENTED_EDGE('',*,*,#19079,.T.);
#26454=ORIENTED_EDGE('',*,*,#17479,.T.);
#26455=ORIENTED_EDGE('',*,*,#19080,.F.);
#26456=ORIENTED_EDGE('',*,*,#17525,.F.);
#26457=ORIENTED_EDGE('',*,*,#19081,.F.);
#26458=ORIENTED_EDGE('',*,*,#16231,.T.);
#26459=ORIENTED_EDGE('',*,*,#19082,.T.);
#26460=ORIENTED_EDGE('',*,*,#17532,.T.);
#26461=ORIENTED_EDGE('',*,*,#19083,.F.);
#26462=ORIENTED_EDGE('',*,*,#16232,.F.);
#26463=ORIENTED_EDGE('',*,*,#19081,.T.);
#26464=ORIENTED_EDGE('',*,*,#17531,.F.);
#26465=ORIENTED_EDGE('',*,*,#19084,.F.);
#26466=ORIENTED_EDGE('',*,*,#16233,.T.);
#26467=ORIENTED_EDGE('',*,*,#19083,.T.);
#26468=ORIENTED_EDGE('',*,*,#17530,.T.);
#26469=ORIENTED_EDGE('',*,*,#19085,.F.);
#26470=ORIENTED_EDGE('',*,*,#16234,.F.);
#26471=ORIENTED_EDGE('',*,*,#19084,.T.);
#26472=ORIENTED_EDGE('',*,*,#17529,.F.);
#26473=ORIENTED_EDGE('',*,*,#19086,.F.);
#26474=ORIENTED_EDGE('',*,*,#16235,.T.);
#26475=ORIENTED_EDGE('',*,*,#19085,.T.);
#26476=ORIENTED_EDGE('',*,*,#17528,.T.);
#26477=ORIENTED_EDGE('',*,*,#19087,.F.);
#26478=ORIENTED_EDGE('',*,*,#16236,.F.);
#26479=ORIENTED_EDGE('',*,*,#19086,.T.);
#26480=ORIENTED_EDGE('',*,*,#17527,.F.);
#26481=ORIENTED_EDGE('',*,*,#19088,.F.);
#26482=ORIENTED_EDGE('',*,*,#16237,.T.);
#26483=ORIENTED_EDGE('',*,*,#19087,.T.);
#26484=ORIENTED_EDGE('',*,*,#17526,.T.);
#26485=ORIENTED_EDGE('',*,*,#19082,.F.);
#26486=ORIENTED_EDGE('',*,*,#16238,.F.);
#26487=ORIENTED_EDGE('',*,*,#19088,.T.);
#26488=ORIENTED_EDGE('',*,*,#17517,.F.);
#26489=ORIENTED_EDGE('',*,*,#19089,.F.);
#26490=ORIENTED_EDGE('',*,*,#16223,.T.);
#26491=ORIENTED_EDGE('',*,*,#19090,.T.);
#26492=ORIENTED_EDGE('',*,*,#17524,.T.);
#26493=ORIENTED_EDGE('',*,*,#19091,.F.);
#26494=ORIENTED_EDGE('',*,*,#16224,.F.);
#26495=ORIENTED_EDGE('',*,*,#19089,.T.);
#26496=ORIENTED_EDGE('',*,*,#17523,.F.);
#26497=ORIENTED_EDGE('',*,*,#19092,.F.);
#26498=ORIENTED_EDGE('',*,*,#16225,.T.);
#26499=ORIENTED_EDGE('',*,*,#19091,.T.);
#26500=ORIENTED_EDGE('',*,*,#17522,.T.);
#26501=ORIENTED_EDGE('',*,*,#19093,.F.);
#26502=ORIENTED_EDGE('',*,*,#16226,.F.);
#26503=ORIENTED_EDGE('',*,*,#19092,.T.);
#26504=ORIENTED_EDGE('',*,*,#17521,.F.);
#26505=ORIENTED_EDGE('',*,*,#19094,.F.);
#26506=ORIENTED_EDGE('',*,*,#16227,.T.);
#26507=ORIENTED_EDGE('',*,*,#19093,.T.);
#26508=ORIENTED_EDGE('',*,*,#17520,.T.);
#26509=ORIENTED_EDGE('',*,*,#19095,.F.);
#26510=ORIENTED_EDGE('',*,*,#16228,.F.);
#26511=ORIENTED_EDGE('',*,*,#19094,.T.);
#26512=ORIENTED_EDGE('',*,*,#17519,.F.);
#26513=ORIENTED_EDGE('',*,*,#19096,.F.);
#26514=ORIENTED_EDGE('',*,*,#16229,.T.);
#26515=ORIENTED_EDGE('',*,*,#19095,.T.);
#26516=ORIENTED_EDGE('',*,*,#17518,.T.);
#26517=ORIENTED_EDGE('',*,*,#19090,.F.);
#26518=ORIENTED_EDGE('',*,*,#16230,.F.);
#26519=ORIENTED_EDGE('',*,*,#19096,.T.);
#26520=ORIENTED_EDGE('',*,*,#15963,.T.);
#26521=ORIENTED_EDGE('',*,*,#19097,.T.);
#26522=ORIENTED_EDGE('',*,*,#17253,.F.);
#26523=ORIENTED_EDGE('',*,*,#19098,.F.);
#26524=ORIENTED_EDGE('',*,*,#17260,.T.);
#26525=ORIENTED_EDGE('',*,*,#19099,.F.);
#26526=ORIENTED_EDGE('',*,*,#15964,.F.);
#26527=ORIENTED_EDGE('',*,*,#19098,.T.);
#26528=ORIENTED_EDGE('',*,*,#17259,.F.);
#26529=ORIENTED_EDGE('',*,*,#19100,.F.);
#26530=ORIENTED_EDGE('',*,*,#15965,.T.);
#26531=ORIENTED_EDGE('',*,*,#19099,.T.);
#26532=ORIENTED_EDGE('',*,*,#17258,.T.);
#26533=ORIENTED_EDGE('',*,*,#19101,.F.);
#26534=ORIENTED_EDGE('',*,*,#15966,.F.);
#26535=ORIENTED_EDGE('',*,*,#19100,.T.);
#26536=ORIENTED_EDGE('',*,*,#17257,.F.);
#26537=ORIENTED_EDGE('',*,*,#19102,.F.);
#26538=ORIENTED_EDGE('',*,*,#15959,.T.);
#26539=ORIENTED_EDGE('',*,*,#19101,.T.);
#26540=ORIENTED_EDGE('',*,*,#17509,.F.);
#26541=ORIENTED_EDGE('',*,*,#19103,.F.);
#26542=ORIENTED_EDGE('',*,*,#16215,.T.);
#26543=ORIENTED_EDGE('',*,*,#19104,.T.);
#26544=ORIENTED_EDGE('',*,*,#17516,.T.);
#26545=ORIENTED_EDGE('',*,*,#19105,.F.);
#26546=ORIENTED_EDGE('',*,*,#16216,.F.);
#26547=ORIENTED_EDGE('',*,*,#19103,.T.);
#26548=ORIENTED_EDGE('',*,*,#17515,.F.);
#26549=ORIENTED_EDGE('',*,*,#19106,.F.);
#26550=ORIENTED_EDGE('',*,*,#16217,.T.);
#26551=ORIENTED_EDGE('',*,*,#19105,.T.);
#26552=ORIENTED_EDGE('',*,*,#17514,.T.);
#26553=ORIENTED_EDGE('',*,*,#19107,.F.);
#26554=ORIENTED_EDGE('',*,*,#16218,.F.);
#26555=ORIENTED_EDGE('',*,*,#19106,.T.);
#26556=ORIENTED_EDGE('',*,*,#17513,.F.);
#26557=ORIENTED_EDGE('',*,*,#19108,.F.);
#26558=ORIENTED_EDGE('',*,*,#16219,.T.);
#26559=ORIENTED_EDGE('',*,*,#19107,.T.);
#26560=ORIENTED_EDGE('',*,*,#17512,.T.);
#26561=ORIENTED_EDGE('',*,*,#19109,.F.);
#26562=ORIENTED_EDGE('',*,*,#16220,.F.);
#26563=ORIENTED_EDGE('',*,*,#19108,.T.);
#26564=ORIENTED_EDGE('',*,*,#17511,.F.);
#26565=ORIENTED_EDGE('',*,*,#19110,.F.);
#26566=ORIENTED_EDGE('',*,*,#16221,.T.);
#26567=ORIENTED_EDGE('',*,*,#19109,.T.);
#26568=ORIENTED_EDGE('',*,*,#17510,.T.);
#26569=ORIENTED_EDGE('',*,*,#19104,.F.);
#26570=ORIENTED_EDGE('',*,*,#16222,.F.);
#26571=ORIENTED_EDGE('',*,*,#19110,.T.);
#26572=ORIENTED_EDGE('',*,*,#17501,.F.);
#26573=ORIENTED_EDGE('',*,*,#19111,.F.);
#26574=ORIENTED_EDGE('',*,*,#16207,.T.);
#26575=ORIENTED_EDGE('',*,*,#19112,.T.);
#26576=ORIENTED_EDGE('',*,*,#17508,.T.);
#26577=ORIENTED_EDGE('',*,*,#19113,.F.);
#26578=ORIENTED_EDGE('',*,*,#16208,.F.);
#26579=ORIENTED_EDGE('',*,*,#19111,.T.);
#26580=ORIENTED_EDGE('',*,*,#17507,.F.);
#26581=ORIENTED_EDGE('',*,*,#19114,.F.);
#26582=ORIENTED_EDGE('',*,*,#16209,.T.);
#26583=ORIENTED_EDGE('',*,*,#19113,.T.);
#26584=ORIENTED_EDGE('',*,*,#17506,.T.);
#26585=ORIENTED_EDGE('',*,*,#19115,.F.);
#26586=ORIENTED_EDGE('',*,*,#16210,.F.);
#26587=ORIENTED_EDGE('',*,*,#19114,.T.);
#26588=ORIENTED_EDGE('',*,*,#17505,.F.);
#26589=ORIENTED_EDGE('',*,*,#19116,.F.);
#26590=ORIENTED_EDGE('',*,*,#16211,.T.);
#26591=ORIENTED_EDGE('',*,*,#19115,.T.);
#26592=ORIENTED_EDGE('',*,*,#17504,.T.);
#26593=ORIENTED_EDGE('',*,*,#19117,.F.);
#26594=ORIENTED_EDGE('',*,*,#16212,.F.);
#26595=ORIENTED_EDGE('',*,*,#19116,.T.);
#26596=ORIENTED_EDGE('',*,*,#17503,.F.);
#26597=ORIENTED_EDGE('',*,*,#19118,.F.);
#26598=ORIENTED_EDGE('',*,*,#16213,.T.);
#26599=ORIENTED_EDGE('',*,*,#19117,.T.);
#26600=ORIENTED_EDGE('',*,*,#17502,.T.);
#26601=ORIENTED_EDGE('',*,*,#19112,.F.);
#26602=ORIENTED_EDGE('',*,*,#16214,.F.);
#26603=ORIENTED_EDGE('',*,*,#19118,.T.);
#26604=ORIENTED_EDGE('',*,*,#19119,.F.);
#26605=ORIENTED_EDGE('',*,*,#17476,.F.);
#26606=ORIENTED_EDGE('',*,*,#19120,.F.);
#26607=ORIENTED_EDGE('',*,*,#17475,.T.);
#26608=ORIENTED_EDGE('',*,*,#19121,.T.);
#26609=ORIENTED_EDGE('',*,*,#19120,.T.);
#26610=ORIENTED_EDGE('',*,*,#17493,.F.);
#26611=ORIENTED_EDGE('',*,*,#19122,.F.);
#26612=ORIENTED_EDGE('',*,*,#16199,.T.);
#26613=ORIENTED_EDGE('',*,*,#19123,.T.);
#26614=ORIENTED_EDGE('',*,*,#17500,.T.);
#26615=ORIENTED_EDGE('',*,*,#19124,.F.);
#26616=ORIENTED_EDGE('',*,*,#16200,.F.);
#26617=ORIENTED_EDGE('',*,*,#19122,.T.);
#26618=ORIENTED_EDGE('',*,*,#17499,.F.);
#26619=ORIENTED_EDGE('',*,*,#19125,.F.);
#26620=ORIENTED_EDGE('',*,*,#16201,.T.);
#26621=ORIENTED_EDGE('',*,*,#19124,.T.);
#26622=ORIENTED_EDGE('',*,*,#17498,.T.);
#26623=ORIENTED_EDGE('',*,*,#19126,.F.);
#26624=ORIENTED_EDGE('',*,*,#16202,.F.);
#26625=ORIENTED_EDGE('',*,*,#19125,.T.);
#26626=ORIENTED_EDGE('',*,*,#17497,.F.);
#26627=ORIENTED_EDGE('',*,*,#19127,.F.);
#26628=ORIENTED_EDGE('',*,*,#16203,.T.);
#26629=ORIENTED_EDGE('',*,*,#19126,.T.);
#26630=ORIENTED_EDGE('',*,*,#17496,.T.);
#26631=ORIENTED_EDGE('',*,*,#19128,.F.);
#26632=ORIENTED_EDGE('',*,*,#16204,.F.);
#26633=ORIENTED_EDGE('',*,*,#19127,.T.);
#26634=ORIENTED_EDGE('',*,*,#17495,.F.);
#26635=ORIENTED_EDGE('',*,*,#19129,.F.);
#26636=ORIENTED_EDGE('',*,*,#16205,.T.);
#26637=ORIENTED_EDGE('',*,*,#19128,.T.);
#26638=ORIENTED_EDGE('',*,*,#17494,.T.);
#26639=ORIENTED_EDGE('',*,*,#19123,.F.);
#26640=ORIENTED_EDGE('',*,*,#16206,.F.);
#26641=ORIENTED_EDGE('',*,*,#19129,.T.);
#26642=ORIENTED_EDGE('',*,*,#17485,.F.);
#26643=ORIENTED_EDGE('',*,*,#19130,.F.);
#26644=ORIENTED_EDGE('',*,*,#16191,.T.);
#26645=ORIENTED_EDGE('',*,*,#19131,.T.);
#26646=ORIENTED_EDGE('',*,*,#17492,.T.);
#26647=ORIENTED_EDGE('',*,*,#19132,.F.);
#26648=ORIENTED_EDGE('',*,*,#16192,.F.);
#26649=ORIENTED_EDGE('',*,*,#19130,.T.);
#26650=ORIENTED_EDGE('',*,*,#17491,.F.);
#26651=ORIENTED_EDGE('',*,*,#19133,.F.);
#26652=ORIENTED_EDGE('',*,*,#16193,.T.);
#26653=ORIENTED_EDGE('',*,*,#19132,.T.);
#26654=ORIENTED_EDGE('',*,*,#17490,.T.);
#26655=ORIENTED_EDGE('',*,*,#19134,.F.);
#26656=ORIENTED_EDGE('',*,*,#16194,.F.);
#26657=ORIENTED_EDGE('',*,*,#19133,.T.);
#26658=ORIENTED_EDGE('',*,*,#17489,.F.);
#26659=ORIENTED_EDGE('',*,*,#19135,.F.);
#26660=ORIENTED_EDGE('',*,*,#16195,.T.);
#26661=ORIENTED_EDGE('',*,*,#19134,.T.);
#26662=ORIENTED_EDGE('',*,*,#17488,.T.);
#26663=ORIENTED_EDGE('',*,*,#19136,.F.);
#26664=ORIENTED_EDGE('',*,*,#16196,.F.);
#26665=ORIENTED_EDGE('',*,*,#19135,.T.);
#26666=ORIENTED_EDGE('',*,*,#17487,.F.);
#26667=ORIENTED_EDGE('',*,*,#19137,.F.);
#26668=ORIENTED_EDGE('',*,*,#16197,.T.);
#26669=ORIENTED_EDGE('',*,*,#19136,.T.);
#26670=ORIENTED_EDGE('',*,*,#17486,.T.);
#26671=ORIENTED_EDGE('',*,*,#19131,.F.);
#26672=ORIENTED_EDGE('',*,*,#16198,.F.);
#26673=ORIENTED_EDGE('',*,*,#19137,.T.);
#26674=ORIENTED_EDGE('',*,*,#17472,.T.);
#26675=ORIENTED_EDGE('',*,*,#19138,.F.);
#26676=ORIENTED_EDGE('',*,*,#16169,.F.);
#26677=ORIENTED_EDGE('',*,*,#19139,.F.);
#26678=ORIENTED_EDGE('',*,*,#17471,.F.);
#26679=ORIENTED_EDGE('',*,*,#19140,.F.);
#26680=ORIENTED_EDGE('',*,*,#16170,.T.);
#26681=ORIENTED_EDGE('',*,*,#19138,.T.);
#26682=ORIENTED_EDGE('',*,*,#17470,.T.);
#26683=ORIENTED_EDGE('',*,*,#19141,.F.);
#26684=ORIENTED_EDGE('',*,*,#16171,.F.);
#26685=ORIENTED_EDGE('',*,*,#19140,.T.);
#26686=ORIENTED_EDGE('',*,*,#17469,.F.);
#26687=ORIENTED_EDGE('',*,*,#19142,.F.);
#26688=ORIENTED_EDGE('',*,*,#16172,.T.);
#26689=ORIENTED_EDGE('',*,*,#19141,.T.);
#26690=ORIENTED_EDGE('',*,*,#16173,.F.);
#26691=ORIENTED_EDGE('',*,*,#19142,.T.);
#26692=ORIENTED_EDGE('',*,*,#17468,.T.);
#26693=ORIENTED_EDGE('',*,*,#19143,.F.);
#26694=ORIENTED_EDGE('',*,*,#15955,.T.);
#26695=ORIENTED_EDGE('',*,*,#19144,.T.);
#26696=ORIENTED_EDGE('',*,*,#17261,.F.);
#26697=ORIENTED_EDGE('',*,*,#19145,.F.);
#26698=ORIENTED_EDGE('',*,*,#17268,.T.);
#26699=ORIENTED_EDGE('',*,*,#19146,.F.);
#26700=ORIENTED_EDGE('',*,*,#15956,.F.);
#26701=ORIENTED_EDGE('',*,*,#19145,.T.);
#26702=ORIENTED_EDGE('',*,*,#17267,.F.);
#26703=ORIENTED_EDGE('',*,*,#19147,.F.);
#26704=ORIENTED_EDGE('',*,*,#15957,.T.);
#26705=ORIENTED_EDGE('',*,*,#19146,.T.);
#26706=ORIENTED_EDGE('',*,*,#17266,.T.);
#26707=ORIENTED_EDGE('',*,*,#19148,.F.);
#26708=ORIENTED_EDGE('',*,*,#15958,.F.);
#26709=ORIENTED_EDGE('',*,*,#19147,.T.);
#26710=ORIENTED_EDGE('',*,*,#17265,.F.);
#26711=ORIENTED_EDGE('',*,*,#19149,.F.);
#26712=ORIENTED_EDGE('',*,*,#15951,.T.);
#26713=ORIENTED_EDGE('',*,*,#19148,.T.);
#26714=ORIENTED_EDGE('',*,*,#17321,.T.);
#26715=ORIENTED_EDGE('',*,*,#19150,.F.);
#26716=ORIENTED_EDGE('',*,*,#15948,.F.);
#26717=ORIENTED_EDGE('',*,*,#19151,.F.);
#26718=ORIENTED_EDGE('',*,*,#17320,.F.);
#26719=ORIENTED_EDGE('',*,*,#19152,.F.);
#26720=ORIENTED_EDGE('',*,*,#15949,.T.);
#26721=ORIENTED_EDGE('',*,*,#19150,.T.);
#26722=ORIENTED_EDGE('',*,*,#17319,.T.);
#26723=ORIENTED_EDGE('',*,*,#19153,.F.);
#26724=ORIENTED_EDGE('',*,*,#15950,.F.);
#26725=ORIENTED_EDGE('',*,*,#19152,.T.);
#26726=ORIENTED_EDGE('',*,*,#17318,.F.);
#26727=ORIENTED_EDGE('',*,*,#19154,.F.);
#26728=ORIENTED_EDGE('',*,*,#15941,.T.);
#26729=ORIENTED_EDGE('',*,*,#19153,.T.);
#26730=ORIENTED_EDGE('',*,*,#15946,.F.);
#26731=ORIENTED_EDGE('',*,*,#19155,.T.);
#26732=ORIENTED_EDGE('',*,*,#17323,.F.);
#26733=ORIENTED_EDGE('',*,*,#19156,.F.);
#26734=ORIENTED_EDGE('',*,*,#16167,.F.);
#26735=ORIENTED_EDGE('',*,*,#19157,.F.);
#26736=ORIENTED_EDGE('',*,*,#17466,.F.);
#26737=ORIENTED_EDGE('',*,*,#19158,.F.);
#26738=ORIENTED_EDGE('',*,*,#17474,.F.);
#26739=ORIENTED_EDGE('',*,*,#19119,.T.);
#26740=ORIENTED_EDGE('',*,*,#19121,.F.);
#26741=ORIENTED_EDGE('',*,*,#17477,.F.);
#26742=ORIENTED_EDGE('',*,*,#19159,.F.);
#26743=ORIENTED_EDGE('',*,*,#16175,.F.);
#26744=ORIENTED_EDGE('',*,*,#19160,.F.);
#26745=ORIENTED_EDGE('',*,*,#16183,.F.);
#26746=ORIENTED_EDGE('',*,*,#19161,.F.);
#26747=ORIENTED_EDGE('',*,*,#17595,.F.);
#26748=ORIENTED_EDGE('',*,*,#19162,.F.);
#26749=ORIENTED_EDGE('',*,*,#15947,.T.);
#26750=ORIENTED_EDGE('',*,*,#19156,.T.);
#26751=ORIENTED_EDGE('',*,*,#17322,.T.);
#26752=ORIENTED_EDGE('',*,*,#19151,.T.);
#26753=ORIENTED_EDGE('',*,*,#16168,.T.);
#26754=ORIENTED_EDGE('',*,*,#19158,.T.);
#26755=ORIENTED_EDGE('',*,*,#17473,.T.);
#26756=ORIENTED_EDGE('',*,*,#19139,.T.);
#26757=ORIENTED_EDGE('',*,*,#17467,.T.);
#26758=ORIENTED_EDGE('',*,*,#19157,.T.);
#26759=ORIENTED_EDGE('',*,*,#16174,.T.);
#26760=ORIENTED_EDGE('',*,*,#19143,.T.);
#26761=ORIENTED_EDGE('',*,*,#17478,.T.);
#26762=ORIENTED_EDGE('',*,*,#19160,.T.);
#26763=ORIENTED_EDGE('',*,*,#16182,.T.);
#26764=ORIENTED_EDGE('',*,*,#19080,.T.);
#26765=ORIENTED_EDGE('',*,*,#16176,.T.);
#26766=ORIENTED_EDGE('',*,*,#19159,.T.);
#26767=ORIENTED_EDGE('',*,*,#17484,.T.);
#26768=ORIENTED_EDGE('',*,*,#19076,.T.);
#26769=ORIENTED_EDGE('',*,*,#16184,.T.);
#26770=ORIENTED_EDGE('',*,*,#19162,.T.);
#26771=ORIENTED_EDGE('',*,*,#17594,.T.);
#26772=ORIENTED_EDGE('',*,*,#19024,.T.);
#26773=ORIENTED_EDGE('',*,*,#17596,.T.);
#26774=ORIENTED_EDGE('',*,*,#19161,.T.);
#26775=ORIENTED_EDGE('',*,*,#16190,.T.);
#26776=ORIENTED_EDGE('',*,*,#19028,.T.);
#26777=ORIENTED_EDGE('',*,*,#17333,.T.);
#26778=ORIENTED_EDGE('',*,*,#18985,.T.);
#26779=ORIENTED_EDGE('',*,*,#16018,.T.);
#26780=ORIENTED_EDGE('',*,*,#18990,.T.);
#26781=ORIENTED_EDGE('',*,*,#15455,.F.);
#26782=ORIENTED_EDGE('',*,*,#18056,.T.);
#26783=ORIENTED_EDGE('',*,*,#17920,.F.);
#26784=ORIENTED_EDGE('',*,*,#18986,.F.);
#26785=ORIENTED_EDGE('',*,*,#16347,.T.);
#26786=ORIENTED_EDGE('',*,*,#19163,.T.);
#26787=ORIENTED_EDGE('',*,*,#17605,.F.);
#26788=ORIENTED_EDGE('',*,*,#19164,.F.);
#26789=ORIENTED_EDGE('',*,*,#17609,.F.);
#26790=ORIENTED_EDGE('',*,*,#19165,.F.);
#26791=ORIENTED_EDGE('',*,*,#16343,.T.);
#26792=ORIENTED_EDGE('',*,*,#19166,.T.);
#26793=ORIENTED_EDGE('',*,*,#17612,.T.);
#26794=ORIENTED_EDGE('',*,*,#19167,.F.);
#26795=ORIENTED_EDGE('',*,*,#16348,.F.);
#26796=ORIENTED_EDGE('',*,*,#19164,.T.);
#26797=ORIENTED_EDGE('',*,*,#17610,.T.);
#26798=ORIENTED_EDGE('',*,*,#19166,.F.);
#26799=ORIENTED_EDGE('',*,*,#16350,.F.);
#26800=ORIENTED_EDGE('',*,*,#19168,.T.);
#26801=ORIENTED_EDGE('',*,*,#17611,.F.);
#26802=ORIENTED_EDGE('',*,*,#19168,.F.);
#26803=ORIENTED_EDGE('',*,*,#16349,.T.);
#26804=ORIENTED_EDGE('',*,*,#19167,.T.);
#26805=ORIENTED_EDGE('',*,*,#17646,.F.);
#26806=ORIENTED_EDGE('',*,*,#19169,.F.);
#26807=ORIENTED_EDGE('',*,*,#16335,.T.);
#26808=ORIENTED_EDGE('',*,*,#19170,.T.);
#26809=ORIENTED_EDGE('',*,*,#17647,.T.);
#26810=ORIENTED_EDGE('',*,*,#19170,.F.);
#26811=ORIENTED_EDGE('',*,*,#16342,.F.);
#26812=ORIENTED_EDGE('',*,*,#19171,.T.);
#26813=ORIENTED_EDGE('',*,*,#16341,.T.);
#26814=ORIENTED_EDGE('',*,*,#19172,.T.);
#26815=ORIENTED_EDGE('',*,*,#17648,.F.);
#26816=ORIENTED_EDGE('',*,*,#19171,.F.);
#26817=ORIENTED_EDGE('',*,*,#16331,.T.);
#26818=ORIENTED_EDGE('',*,*,#19173,.T.);
#26819=ORIENTED_EDGE('',*,*,#17637,.F.);
#26820=ORIENTED_EDGE('',*,*,#19174,.F.);
#26821=ORIENTED_EDGE('',*,*,#17641,.F.);
#26822=ORIENTED_EDGE('',*,*,#19175,.F.);
#26823=ORIENTED_EDGE('',*,*,#16327,.T.);
#26824=ORIENTED_EDGE('',*,*,#19176,.T.);
#26825=ORIENTED_EDGE('',*,*,#17644,.T.);
#26826=ORIENTED_EDGE('',*,*,#19177,.F.);
#26827=ORIENTED_EDGE('',*,*,#16332,.F.);
#26828=ORIENTED_EDGE('',*,*,#19174,.T.);
#26829=ORIENTED_EDGE('',*,*,#17642,.T.);
#26830=ORIENTED_EDGE('',*,*,#19176,.F.);
#26831=ORIENTED_EDGE('',*,*,#16334,.F.);
#26832=ORIENTED_EDGE('',*,*,#19178,.T.);
#26833=ORIENTED_EDGE('',*,*,#17643,.F.);
#26834=ORIENTED_EDGE('',*,*,#19178,.F.);
#26835=ORIENTED_EDGE('',*,*,#16333,.T.);
#26836=ORIENTED_EDGE('',*,*,#19177,.T.);
#26837=ORIENTED_EDGE('',*,*,#16323,.T.);
#26838=ORIENTED_EDGE('',*,*,#19179,.T.);
#26839=ORIENTED_EDGE('',*,*,#17629,.F.);
#26840=ORIENTED_EDGE('',*,*,#19180,.F.);
#26841=ORIENTED_EDGE('',*,*,#17633,.F.);
#26842=ORIENTED_EDGE('',*,*,#19181,.F.);
#26843=ORIENTED_EDGE('',*,*,#16319,.T.);
#26844=ORIENTED_EDGE('',*,*,#19182,.T.);
#26845=ORIENTED_EDGE('',*,*,#17636,.T.);
#26846=ORIENTED_EDGE('',*,*,#19183,.F.);
#26847=ORIENTED_EDGE('',*,*,#16324,.F.);
#26848=ORIENTED_EDGE('',*,*,#19180,.T.);
#26849=ORIENTED_EDGE('',*,*,#17634,.T.);
#26850=ORIENTED_EDGE('',*,*,#19182,.F.);
#26851=ORIENTED_EDGE('',*,*,#16326,.F.);
#26852=ORIENTED_EDGE('',*,*,#19184,.T.);
#26853=ORIENTED_EDGE('',*,*,#17635,.F.);
#26854=ORIENTED_EDGE('',*,*,#19184,.F.);
#26855=ORIENTED_EDGE('',*,*,#16325,.T.);
#26856=ORIENTED_EDGE('',*,*,#19183,.T.);
#26857=ORIENTED_EDGE('',*,*,#16315,.T.);
#26858=ORIENTED_EDGE('',*,*,#19185,.T.);
#26859=ORIENTED_EDGE('',*,*,#17621,.F.);
#26860=ORIENTED_EDGE('',*,*,#19186,.F.);
#26861=ORIENTED_EDGE('',*,*,#17625,.F.);
#26862=ORIENTED_EDGE('',*,*,#19187,.F.);
#26863=ORIENTED_EDGE('',*,*,#16311,.T.);
#26864=ORIENTED_EDGE('',*,*,#19188,.T.);
#26865=ORIENTED_EDGE('',*,*,#17628,.T.);
#26866=ORIENTED_EDGE('',*,*,#19189,.F.);
#26867=ORIENTED_EDGE('',*,*,#16316,.F.);
#26868=ORIENTED_EDGE('',*,*,#19186,.T.);
#26869=ORIENTED_EDGE('',*,*,#17626,.T.);
#26870=ORIENTED_EDGE('',*,*,#19188,.F.);
#26871=ORIENTED_EDGE('',*,*,#16318,.F.);
#26872=ORIENTED_EDGE('',*,*,#19190,.T.);
#26873=ORIENTED_EDGE('',*,*,#17627,.F.);
#26874=ORIENTED_EDGE('',*,*,#19190,.F.);
#26875=ORIENTED_EDGE('',*,*,#16317,.T.);
#26876=ORIENTED_EDGE('',*,*,#19189,.T.);
#26877=ORIENTED_EDGE('',*,*,#16299,.T.);
#26878=ORIENTED_EDGE('',*,*,#19191,.T.);
#26879=ORIENTED_EDGE('',*,*,#17613,.F.);
#26880=ORIENTED_EDGE('',*,*,#19192,.F.);
#26881=ORIENTED_EDGE('',*,*,#17617,.F.);
#26882=ORIENTED_EDGE('',*,*,#19193,.F.);
#26883=ORIENTED_EDGE('',*,*,#16295,.T.);
#26884=ORIENTED_EDGE('',*,*,#19194,.T.);
#26885=ORIENTED_EDGE('',*,*,#17620,.T.);
#26886=ORIENTED_EDGE('',*,*,#19195,.F.);
#26887=ORIENTED_EDGE('',*,*,#16300,.F.);
#26888=ORIENTED_EDGE('',*,*,#19192,.T.);
#26889=ORIENTED_EDGE('',*,*,#17618,.T.);
#26890=ORIENTED_EDGE('',*,*,#19194,.F.);
#26891=ORIENTED_EDGE('',*,*,#16302,.F.);
#26892=ORIENTED_EDGE('',*,*,#19196,.T.);
#26893=ORIENTED_EDGE('',*,*,#17619,.F.);
#26894=ORIENTED_EDGE('',*,*,#19196,.F.);
#26895=ORIENTED_EDGE('',*,*,#16301,.T.);
#26896=ORIENTED_EDGE('',*,*,#19195,.T.);
#26897=ORIENTED_EDGE('',*,*,#16307,.T.);
#26898=ORIENTED_EDGE('',*,*,#19197,.T.);
#26899=ORIENTED_EDGE('',*,*,#17597,.F.);
#26900=ORIENTED_EDGE('',*,*,#19198,.F.);
#26901=ORIENTED_EDGE('',*,*,#17601,.F.);
#26902=ORIENTED_EDGE('',*,*,#19199,.F.);
#26903=ORIENTED_EDGE('',*,*,#16303,.T.);
#26904=ORIENTED_EDGE('',*,*,#19200,.T.);
#26905=ORIENTED_EDGE('',*,*,#17604,.T.);
#26906=ORIENTED_EDGE('',*,*,#19201,.F.);
#26907=ORIENTED_EDGE('',*,*,#16308,.F.);
#26908=ORIENTED_EDGE('',*,*,#19198,.T.);
#26909=ORIENTED_EDGE('',*,*,#17602,.T.);
#26910=ORIENTED_EDGE('',*,*,#19200,.F.);
#26911=ORIENTED_EDGE('',*,*,#16310,.F.);
#26912=ORIENTED_EDGE('',*,*,#19202,.T.);
#26913=ORIENTED_EDGE('',*,*,#17603,.F.);
#26914=ORIENTED_EDGE('',*,*,#19202,.F.);
#26915=ORIENTED_EDGE('',*,*,#16309,.T.);
#26916=ORIENTED_EDGE('',*,*,#19201,.T.);
#26917=ORIENTED_EDGE('',*,*,#17238,.F.);
#26918=ORIENTED_EDGE('',*,*,#19001,.F.);
#26919=ORIENTED_EDGE('',*,*,#16159,.T.);
#26920=ORIENTED_EDGE('',*,*,#19203,.T.);
#26921=ORIENTED_EDGE('',*,*,#17239,.T.);
#26922=ORIENTED_EDGE('',*,*,#19203,.F.);
#26923=ORIENTED_EDGE('',*,*,#16166,.F.);
#26924=ORIENTED_EDGE('',*,*,#19204,.T.);
#26925=ORIENTED_EDGE('',*,*,#17240,.F.);
#26926=ORIENTED_EDGE('',*,*,#19204,.F.);
#26927=ORIENTED_EDGE('',*,*,#16165,.T.);
#26928=ORIENTED_EDGE('',*,*,#19006,.T.);
#26929=ORIENTED_EDGE('',*,*,#17768,.T.);
#26930=ORIENTED_EDGE('',*,*,#19205,.F.);
#26931=ORIENTED_EDGE('',*,*,#16471,.F.);
#26932=ORIENTED_EDGE('',*,*,#19206,.T.);
#26933=ORIENTED_EDGE('',*,*,#17769,.F.);
#26934=ORIENTED_EDGE('',*,*,#19206,.F.);
#26935=ORIENTED_EDGE('',*,*,#16478,.T.);
#26936=ORIENTED_EDGE('',*,*,#19207,.T.);
#26937=ORIENTED_EDGE('',*,*,#17770,.T.);
#26938=ORIENTED_EDGE('',*,*,#19207,.F.);
#26939=ORIENTED_EDGE('',*,*,#16477,.F.);
#26940=ORIENTED_EDGE('',*,*,#19208,.T.);
#26941=ORIENTED_EDGE('',*,*,#17771,.F.);
#26942=ORIENTED_EDGE('',*,*,#19208,.F.);
#26943=ORIENTED_EDGE('',*,*,#16476,.T.);
#26944=ORIENTED_EDGE('',*,*,#19209,.T.);
#26945=ORIENTED_EDGE('',*,*,#17772,.T.);
#26946=ORIENTED_EDGE('',*,*,#19209,.F.);
#26947=ORIENTED_EDGE('',*,*,#16475,.F.);
#26948=ORIENTED_EDGE('',*,*,#19210,.T.);
#26949=ORIENTED_EDGE('',*,*,#17773,.F.);
#26950=ORIENTED_EDGE('',*,*,#19210,.F.);
#26951=ORIENTED_EDGE('',*,*,#16474,.T.);
#26952=ORIENTED_EDGE('',*,*,#19211,.T.);
#26953=ORIENTED_EDGE('',*,*,#17774,.T.);
#26954=ORIENTED_EDGE('',*,*,#19211,.F.);
#26955=ORIENTED_EDGE('',*,*,#16473,.F.);
#26956=ORIENTED_EDGE('',*,*,#19212,.T.);
#26957=ORIENTED_EDGE('',*,*,#17775,.F.);
#26958=ORIENTED_EDGE('',*,*,#19212,.F.);
#26959=ORIENTED_EDGE('',*,*,#16472,.T.);
#26960=ORIENTED_EDGE('',*,*,#19205,.T.);
#26961=ORIENTED_EDGE('',*,*,#17760,.T.);
#26962=ORIENTED_EDGE('',*,*,#19213,.F.);
#26963=ORIENTED_EDGE('',*,*,#16463,.F.);
#26964=ORIENTED_EDGE('',*,*,#19214,.T.);
#26965=ORIENTED_EDGE('',*,*,#17761,.F.);
#26966=ORIENTED_EDGE('',*,*,#19214,.F.);
#26967=ORIENTED_EDGE('',*,*,#16470,.T.);
#26968=ORIENTED_EDGE('',*,*,#19215,.T.);
#26969=ORIENTED_EDGE('',*,*,#17762,.T.);
#26970=ORIENTED_EDGE('',*,*,#19215,.F.);
#26971=ORIENTED_EDGE('',*,*,#16469,.F.);
#26972=ORIENTED_EDGE('',*,*,#19216,.T.);
#26973=ORIENTED_EDGE('',*,*,#17763,.F.);
#26974=ORIENTED_EDGE('',*,*,#19216,.F.);
#26975=ORIENTED_EDGE('',*,*,#16468,.T.);
#26976=ORIENTED_EDGE('',*,*,#19217,.T.);
#26977=ORIENTED_EDGE('',*,*,#17764,.T.);
#26978=ORIENTED_EDGE('',*,*,#19217,.F.);
#26979=ORIENTED_EDGE('',*,*,#16467,.F.);
#26980=ORIENTED_EDGE('',*,*,#19218,.T.);
#26981=ORIENTED_EDGE('',*,*,#17765,.F.);
#26982=ORIENTED_EDGE('',*,*,#19218,.F.);
#26983=ORIENTED_EDGE('',*,*,#16466,.T.);
#26984=ORIENTED_EDGE('',*,*,#19219,.T.);
#26985=ORIENTED_EDGE('',*,*,#17766,.T.);
#26986=ORIENTED_EDGE('',*,*,#19219,.F.);
#26987=ORIENTED_EDGE('',*,*,#16465,.F.);
#26988=ORIENTED_EDGE('',*,*,#19220,.T.);
#26989=ORIENTED_EDGE('',*,*,#17767,.F.);
#26990=ORIENTED_EDGE('',*,*,#19220,.F.);
#26991=ORIENTED_EDGE('',*,*,#16464,.T.);
#26992=ORIENTED_EDGE('',*,*,#19213,.T.);
#26993=ORIENTED_EDGE('',*,*,#17780,.F.);
#26994=ORIENTED_EDGE('',*,*,#19221,.T.);
#26995=ORIENTED_EDGE('',*,*,#16373,.T.);
#26996=ORIENTED_EDGE('',*,*,#19222,.T.);
#26997=ORIENTED_EDGE('',*,*,#17781,.T.);
#26998=ORIENTED_EDGE('',*,*,#19222,.F.);
#26999=ORIENTED_EDGE('',*,*,#16372,.F.);
#27000=ORIENTED_EDGE('',*,*,#19223,.T.);
#27001=ORIENTED_EDGE('',*,*,#17782,.F.);
#27002=ORIENTED_EDGE('',*,*,#19223,.F.);
#27003=ORIENTED_EDGE('',*,*,#16371,.T.);
#27004=ORIENTED_EDGE('',*,*,#19224,.T.);
#27005=ORIENTED_EDGE('',*,*,#17783,.T.);
#27006=ORIENTED_EDGE('',*,*,#19224,.F.);
#27007=ORIENTED_EDGE('',*,*,#16370,.F.);
#27008=ORIENTED_EDGE('',*,*,#19225,.T.);
#27009=ORIENTED_EDGE('',*,*,#16369,.T.);
#27010=ORIENTED_EDGE('',*,*,#19226,.T.);
#27011=ORIENTED_EDGE('',*,*,#17776,.F.);
#27012=ORIENTED_EDGE('',*,*,#19225,.F.);
#27013=ORIENTED_EDGE('',*,*,#17752,.T.);
#27014=ORIENTED_EDGE('',*,*,#19227,.F.);
#27015=ORIENTED_EDGE('',*,*,#16455,.F.);
#27016=ORIENTED_EDGE('',*,*,#19228,.T.);
#27017=ORIENTED_EDGE('',*,*,#17753,.F.);
#27018=ORIENTED_EDGE('',*,*,#19228,.F.);
#27019=ORIENTED_EDGE('',*,*,#16462,.T.);
#27020=ORIENTED_EDGE('',*,*,#19229,.T.);
#27021=ORIENTED_EDGE('',*,*,#17754,.T.);
#27022=ORIENTED_EDGE('',*,*,#19229,.F.);
#27023=ORIENTED_EDGE('',*,*,#16461,.F.);
#27024=ORIENTED_EDGE('',*,*,#19230,.T.);
#27025=ORIENTED_EDGE('',*,*,#17755,.F.);
#27026=ORIENTED_EDGE('',*,*,#19230,.F.);
#27027=ORIENTED_EDGE('',*,*,#16460,.T.);
#27028=ORIENTED_EDGE('',*,*,#19231,.T.);
#27029=ORIENTED_EDGE('',*,*,#17756,.T.);
#27030=ORIENTED_EDGE('',*,*,#19231,.F.);
#27031=ORIENTED_EDGE('',*,*,#16459,.F.);
#27032=ORIENTED_EDGE('',*,*,#19232,.T.);
#27033=ORIENTED_EDGE('',*,*,#17757,.F.);
#27034=ORIENTED_EDGE('',*,*,#19232,.F.);
#27035=ORIENTED_EDGE('',*,*,#16458,.T.);
#27036=ORIENTED_EDGE('',*,*,#19233,.T.);
#27037=ORIENTED_EDGE('',*,*,#17758,.T.);
#27038=ORIENTED_EDGE('',*,*,#19233,.F.);
#27039=ORIENTED_EDGE('',*,*,#16457,.F.);
#27040=ORIENTED_EDGE('',*,*,#19234,.T.);
#27041=ORIENTED_EDGE('',*,*,#17759,.F.);
#27042=ORIENTED_EDGE('',*,*,#19234,.F.);
#27043=ORIENTED_EDGE('',*,*,#16456,.T.);
#27044=ORIENTED_EDGE('',*,*,#19227,.T.);
#27045=ORIENTED_EDGE('',*,*,#17744,.T.);
#27046=ORIENTED_EDGE('',*,*,#19235,.F.);
#27047=ORIENTED_EDGE('',*,*,#16447,.F.);
#27048=ORIENTED_EDGE('',*,*,#19236,.T.);
#27049=ORIENTED_EDGE('',*,*,#17745,.F.);
#27050=ORIENTED_EDGE('',*,*,#19236,.F.);
#27051=ORIENTED_EDGE('',*,*,#16454,.T.);
#27052=ORIENTED_EDGE('',*,*,#19237,.T.);
#27053=ORIENTED_EDGE('',*,*,#17746,.T.);
#27054=ORIENTED_EDGE('',*,*,#19237,.F.);
#27055=ORIENTED_EDGE('',*,*,#16453,.F.);
#27056=ORIENTED_EDGE('',*,*,#19238,.T.);
#27057=ORIENTED_EDGE('',*,*,#17747,.F.);
#27058=ORIENTED_EDGE('',*,*,#19238,.F.);
#27059=ORIENTED_EDGE('',*,*,#16452,.T.);
#27060=ORIENTED_EDGE('',*,*,#19239,.T.);
#27061=ORIENTED_EDGE('',*,*,#17748,.T.);
#27062=ORIENTED_EDGE('',*,*,#19239,.F.);
#27063=ORIENTED_EDGE('',*,*,#16451,.F.);
#27064=ORIENTED_EDGE('',*,*,#19240,.T.);
#27065=ORIENTED_EDGE('',*,*,#17749,.F.);
#27066=ORIENTED_EDGE('',*,*,#19240,.F.);
#27067=ORIENTED_EDGE('',*,*,#16450,.T.);
#27068=ORIENTED_EDGE('',*,*,#19241,.T.);
#27069=ORIENTED_EDGE('',*,*,#17750,.T.);
#27070=ORIENTED_EDGE('',*,*,#19241,.F.);
#27071=ORIENTED_EDGE('',*,*,#16449,.F.);
#27072=ORIENTED_EDGE('',*,*,#19242,.T.);
#27073=ORIENTED_EDGE('',*,*,#17751,.F.);
#27074=ORIENTED_EDGE('',*,*,#19242,.F.);
#27075=ORIENTED_EDGE('',*,*,#16448,.T.);
#27076=ORIENTED_EDGE('',*,*,#19235,.T.);
#27077=ORIENTED_EDGE('',*,*,#17736,.T.);
#27078=ORIENTED_EDGE('',*,*,#19243,.F.);
#27079=ORIENTED_EDGE('',*,*,#16439,.F.);
#27080=ORIENTED_EDGE('',*,*,#19244,.T.);
#27081=ORIENTED_EDGE('',*,*,#17737,.F.);
#27082=ORIENTED_EDGE('',*,*,#19244,.F.);
#27083=ORIENTED_EDGE('',*,*,#16446,.T.);
#27084=ORIENTED_EDGE('',*,*,#19245,.T.);
#27085=ORIENTED_EDGE('',*,*,#17738,.T.);
#27086=ORIENTED_EDGE('',*,*,#19245,.F.);
#27087=ORIENTED_EDGE('',*,*,#16445,.F.);
#27088=ORIENTED_EDGE('',*,*,#19246,.T.);
#27089=ORIENTED_EDGE('',*,*,#17739,.F.);
#27090=ORIENTED_EDGE('',*,*,#19246,.F.);
#27091=ORIENTED_EDGE('',*,*,#16444,.T.);
#27092=ORIENTED_EDGE('',*,*,#19247,.T.);
#27093=ORIENTED_EDGE('',*,*,#17740,.T.);
#27094=ORIENTED_EDGE('',*,*,#19247,.F.);
#27095=ORIENTED_EDGE('',*,*,#16443,.F.);
#27096=ORIENTED_EDGE('',*,*,#19248,.T.);
#27097=ORIENTED_EDGE('',*,*,#17741,.F.);
#27098=ORIENTED_EDGE('',*,*,#19248,.F.);
#27099=ORIENTED_EDGE('',*,*,#16442,.T.);
#27100=ORIENTED_EDGE('',*,*,#19249,.T.);
#27101=ORIENTED_EDGE('',*,*,#17742,.T.);
#27102=ORIENTED_EDGE('',*,*,#19249,.F.);
#27103=ORIENTED_EDGE('',*,*,#16441,.F.);
#27104=ORIENTED_EDGE('',*,*,#19250,.T.);
#27105=ORIENTED_EDGE('',*,*,#17743,.F.);
#27106=ORIENTED_EDGE('',*,*,#19250,.F.);
#27107=ORIENTED_EDGE('',*,*,#16440,.T.);
#27108=ORIENTED_EDGE('',*,*,#19243,.T.);
#27109=ORIENTED_EDGE('',*,*,#17246,.F.);
#27110=ORIENTED_EDGE('',*,*,#19053,.F.);
#27111=ORIENTED_EDGE('',*,*,#15970,.T.);
#27112=ORIENTED_EDGE('',*,*,#19251,.T.);
#27113=ORIENTED_EDGE('',*,*,#17247,.T.);
#27114=ORIENTED_EDGE('',*,*,#19251,.F.);
#27115=ORIENTED_EDGE('',*,*,#15969,.F.);
#27116=ORIENTED_EDGE('',*,*,#19252,.T.);
#27117=ORIENTED_EDGE('',*,*,#17248,.F.);
#27118=ORIENTED_EDGE('',*,*,#19252,.F.);
#27119=ORIENTED_EDGE('',*,*,#15968,.T.);
#27120=ORIENTED_EDGE('',*,*,#19058,.T.);
#27121=ORIENTED_EDGE('',*,*,#17728,.T.);
#27122=ORIENTED_EDGE('',*,*,#19253,.F.);
#27123=ORIENTED_EDGE('',*,*,#16431,.F.);
#27124=ORIENTED_EDGE('',*,*,#19254,.T.);
#27125=ORIENTED_EDGE('',*,*,#17729,.F.);
#27126=ORIENTED_EDGE('',*,*,#19254,.F.);
#27127=ORIENTED_EDGE('',*,*,#16438,.T.);
#27128=ORIENTED_EDGE('',*,*,#19255,.T.);
#27129=ORIENTED_EDGE('',*,*,#17730,.T.);
#27130=ORIENTED_EDGE('',*,*,#19255,.F.);
#27131=ORIENTED_EDGE('',*,*,#16437,.F.);
#27132=ORIENTED_EDGE('',*,*,#19256,.T.);
#27133=ORIENTED_EDGE('',*,*,#17731,.F.);
#27134=ORIENTED_EDGE('',*,*,#19256,.F.);
#27135=ORIENTED_EDGE('',*,*,#16436,.T.);
#27136=ORIENTED_EDGE('',*,*,#19257,.T.);
#27137=ORIENTED_EDGE('',*,*,#17732,.T.);
#27138=ORIENTED_EDGE('',*,*,#19257,.F.);
#27139=ORIENTED_EDGE('',*,*,#16435,.F.);
#27140=ORIENTED_EDGE('',*,*,#19258,.T.);
#27141=ORIENTED_EDGE('',*,*,#17733,.F.);
#27142=ORIENTED_EDGE('',*,*,#19258,.F.);
#27143=ORIENTED_EDGE('',*,*,#16434,.T.);
#27144=ORIENTED_EDGE('',*,*,#19259,.T.);
#27145=ORIENTED_EDGE('',*,*,#17734,.T.);
#27146=ORIENTED_EDGE('',*,*,#19259,.F.);
#27147=ORIENTED_EDGE('',*,*,#16433,.F.);
#27148=ORIENTED_EDGE('',*,*,#19260,.T.);
#27149=ORIENTED_EDGE('',*,*,#17735,.F.);
#27150=ORIENTED_EDGE('',*,*,#19260,.F.);
#27151=ORIENTED_EDGE('',*,*,#16432,.T.);
#27152=ORIENTED_EDGE('',*,*,#19253,.T.);
#27153=ORIENTED_EDGE('',*,*,#17720,.T.);
#27154=ORIENTED_EDGE('',*,*,#19261,.F.);
#27155=ORIENTED_EDGE('',*,*,#16423,.F.);
#27156=ORIENTED_EDGE('',*,*,#19262,.T.);
#27157=ORIENTED_EDGE('',*,*,#17721,.F.);
#27158=ORIENTED_EDGE('',*,*,#19262,.F.);
#27159=ORIENTED_EDGE('',*,*,#16430,.T.);
#27160=ORIENTED_EDGE('',*,*,#19263,.T.);
#27161=ORIENTED_EDGE('',*,*,#17722,.T.);
#27162=ORIENTED_EDGE('',*,*,#19263,.F.);
#27163=ORIENTED_EDGE('',*,*,#16429,.F.);
#27164=ORIENTED_EDGE('',*,*,#19264,.T.);
#27165=ORIENTED_EDGE('',*,*,#17723,.F.);
#27166=ORIENTED_EDGE('',*,*,#19264,.F.);
#27167=ORIENTED_EDGE('',*,*,#16428,.T.);
#27168=ORIENTED_EDGE('',*,*,#19265,.T.);
#27169=ORIENTED_EDGE('',*,*,#17724,.T.);
#27170=ORIENTED_EDGE('',*,*,#19265,.F.);
#27171=ORIENTED_EDGE('',*,*,#16427,.F.);
#27172=ORIENTED_EDGE('',*,*,#19266,.T.);
#27173=ORIENTED_EDGE('',*,*,#17725,.F.);
#27174=ORIENTED_EDGE('',*,*,#19266,.F.);
#27175=ORIENTED_EDGE('',*,*,#16426,.T.);
#27176=ORIENTED_EDGE('',*,*,#19267,.T.);
#27177=ORIENTED_EDGE('',*,*,#17726,.T.);
#27178=ORIENTED_EDGE('',*,*,#19267,.F.);
#27179=ORIENTED_EDGE('',*,*,#16425,.F.);
#27180=ORIENTED_EDGE('',*,*,#19268,.T.);
#27181=ORIENTED_EDGE('',*,*,#17727,.F.);
#27182=ORIENTED_EDGE('',*,*,#19268,.F.);
#27183=ORIENTED_EDGE('',*,*,#16424,.T.);
#27184=ORIENTED_EDGE('',*,*,#19261,.T.);
#27185=ORIENTED_EDGE('',*,*,#17666,.F.);
#27186=ORIENTED_EDGE('',*,*,#19269,.T.);
#27187=ORIENTED_EDGE('',*,*,#16365,.T.);
#27188=ORIENTED_EDGE('',*,*,#19270,.T.);
#27189=ORIENTED_EDGE('',*,*,#17667,.T.);
#27190=ORIENTED_EDGE('',*,*,#19270,.F.);
#27191=ORIENTED_EDGE('',*,*,#16364,.F.);
#27192=ORIENTED_EDGE('',*,*,#19271,.T.);
#27193=ORIENTED_EDGE('',*,*,#17668,.F.);
#27194=ORIENTED_EDGE('',*,*,#19271,.F.);
#27195=ORIENTED_EDGE('',*,*,#16363,.T.);
#27196=ORIENTED_EDGE('',*,*,#19272,.T.);
#27197=ORIENTED_EDGE('',*,*,#17669,.T.);
#27198=ORIENTED_EDGE('',*,*,#19272,.F.);
#27199=ORIENTED_EDGE('',*,*,#16362,.F.);
#27200=ORIENTED_EDGE('',*,*,#19273,.T.);
#27201=ORIENTED_EDGE('',*,*,#16361,.T.);
#27202=ORIENTED_EDGE('',*,*,#19274,.T.);
#27203=ORIENTED_EDGE('',*,*,#17670,.F.);
#27204=ORIENTED_EDGE('',*,*,#19273,.F.);
#27205=ORIENTED_EDGE('',*,*,#17712,.T.);
#27206=ORIENTED_EDGE('',*,*,#19275,.F.);
#27207=ORIENTED_EDGE('',*,*,#16415,.F.);
#27208=ORIENTED_EDGE('',*,*,#19276,.T.);
#27209=ORIENTED_EDGE('',*,*,#17713,.F.);
#27210=ORIENTED_EDGE('',*,*,#19276,.F.);
#27211=ORIENTED_EDGE('',*,*,#16422,.T.);
#27212=ORIENTED_EDGE('',*,*,#19277,.T.);
#27213=ORIENTED_EDGE('',*,*,#17714,.T.);
#27214=ORIENTED_EDGE('',*,*,#19277,.F.);
#27215=ORIENTED_EDGE('',*,*,#16421,.F.);
#27216=ORIENTED_EDGE('',*,*,#19278,.T.);
#27217=ORIENTED_EDGE('',*,*,#17715,.F.);
#27218=ORIENTED_EDGE('',*,*,#19278,.F.);
#27219=ORIENTED_EDGE('',*,*,#16420,.T.);
#27220=ORIENTED_EDGE('',*,*,#19279,.T.);
#27221=ORIENTED_EDGE('',*,*,#17716,.T.);
#27222=ORIENTED_EDGE('',*,*,#19279,.F.);
#27223=ORIENTED_EDGE('',*,*,#16419,.F.);
#27224=ORIENTED_EDGE('',*,*,#19280,.T.);
#27225=ORIENTED_EDGE('',*,*,#17717,.F.);
#27226=ORIENTED_EDGE('',*,*,#19280,.F.);
#27227=ORIENTED_EDGE('',*,*,#16418,.T.);
#27228=ORIENTED_EDGE('',*,*,#19281,.T.);
#27229=ORIENTED_EDGE('',*,*,#17718,.T.);
#27230=ORIENTED_EDGE('',*,*,#19281,.F.);
#27231=ORIENTED_EDGE('',*,*,#16417,.F.);
#27232=ORIENTED_EDGE('',*,*,#19282,.T.);
#27233=ORIENTED_EDGE('',*,*,#17719,.F.);
#27234=ORIENTED_EDGE('',*,*,#19282,.F.);
#27235=ORIENTED_EDGE('',*,*,#16416,.T.);
#27236=ORIENTED_EDGE('',*,*,#19275,.T.);
#27237=ORIENTED_EDGE('',*,*,#17704,.T.);
#27238=ORIENTED_EDGE('',*,*,#19283,.F.);
#27239=ORIENTED_EDGE('',*,*,#16407,.F.);
#27240=ORIENTED_EDGE('',*,*,#19284,.T.);
#27241=ORIENTED_EDGE('',*,*,#17705,.F.);
#27242=ORIENTED_EDGE('',*,*,#19284,.F.);
#27243=ORIENTED_EDGE('',*,*,#16414,.T.);
#27244=ORIENTED_EDGE('',*,*,#19285,.T.);
#27245=ORIENTED_EDGE('',*,*,#17706,.T.);
#27246=ORIENTED_EDGE('',*,*,#19285,.F.);
#27247=ORIENTED_EDGE('',*,*,#16413,.F.);
#27248=ORIENTED_EDGE('',*,*,#19286,.T.);
#27249=ORIENTED_EDGE('',*,*,#17707,.F.);
#27250=ORIENTED_EDGE('',*,*,#19286,.F.);
#27251=ORIENTED_EDGE('',*,*,#16412,.T.);
#27252=ORIENTED_EDGE('',*,*,#19287,.T.);
#27253=ORIENTED_EDGE('',*,*,#17708,.T.);
#27254=ORIENTED_EDGE('',*,*,#19287,.F.);
#27255=ORIENTED_EDGE('',*,*,#16411,.F.);
#27256=ORIENTED_EDGE('',*,*,#19288,.T.);
#27257=ORIENTED_EDGE('',*,*,#17709,.F.);
#27258=ORIENTED_EDGE('',*,*,#19288,.F.);
#27259=ORIENTED_EDGE('',*,*,#16410,.T.);
#27260=ORIENTED_EDGE('',*,*,#19289,.T.);
#27261=ORIENTED_EDGE('',*,*,#17710,.T.);
#27262=ORIENTED_EDGE('',*,*,#19289,.F.);
#27263=ORIENTED_EDGE('',*,*,#16409,.F.);
#27264=ORIENTED_EDGE('',*,*,#19290,.T.);
#27265=ORIENTED_EDGE('',*,*,#17711,.F.);
#27266=ORIENTED_EDGE('',*,*,#19290,.F.);
#27267=ORIENTED_EDGE('',*,*,#16408,.T.);
#27268=ORIENTED_EDGE('',*,*,#19283,.T.);
#27269=ORIENTED_EDGE('',*,*,#17254,.F.);
#27270=ORIENTED_EDGE('',*,*,#19097,.F.);
#27271=ORIENTED_EDGE('',*,*,#15962,.T.);
#27272=ORIENTED_EDGE('',*,*,#19291,.T.);
#27273=ORIENTED_EDGE('',*,*,#17255,.T.);
#27274=ORIENTED_EDGE('',*,*,#19291,.F.);
#27275=ORIENTED_EDGE('',*,*,#15961,.F.);
#27276=ORIENTED_EDGE('',*,*,#19292,.T.);
#27277=ORIENTED_EDGE('',*,*,#17256,.F.);
#27278=ORIENTED_EDGE('',*,*,#19292,.F.);
#27279=ORIENTED_EDGE('',*,*,#15960,.T.);
#27280=ORIENTED_EDGE('',*,*,#19102,.T.);
#27281=ORIENTED_EDGE('',*,*,#17696,.T.);
#27282=ORIENTED_EDGE('',*,*,#19293,.F.);
#27283=ORIENTED_EDGE('',*,*,#16399,.F.);
#27284=ORIENTED_EDGE('',*,*,#19294,.T.);
#27285=ORIENTED_EDGE('',*,*,#17697,.F.);
#27286=ORIENTED_EDGE('',*,*,#19294,.F.);
#27287=ORIENTED_EDGE('',*,*,#16406,.T.);
#27288=ORIENTED_EDGE('',*,*,#19295,.T.);
#27289=ORIENTED_EDGE('',*,*,#17698,.T.);
#27290=ORIENTED_EDGE('',*,*,#19295,.F.);
#27291=ORIENTED_EDGE('',*,*,#16405,.F.);
#27292=ORIENTED_EDGE('',*,*,#19296,.T.);
#27293=ORIENTED_EDGE('',*,*,#17699,.F.);
#27294=ORIENTED_EDGE('',*,*,#19296,.F.);
#27295=ORIENTED_EDGE('',*,*,#16404,.T.);
#27296=ORIENTED_EDGE('',*,*,#19297,.T.);
#27297=ORIENTED_EDGE('',*,*,#17700,.T.);
#27298=ORIENTED_EDGE('',*,*,#19297,.F.);
#27299=ORIENTED_EDGE('',*,*,#16403,.F.);
#27300=ORIENTED_EDGE('',*,*,#19298,.T.);
#27301=ORIENTED_EDGE('',*,*,#17701,.F.);
#27302=ORIENTED_EDGE('',*,*,#19298,.F.);
#27303=ORIENTED_EDGE('',*,*,#16402,.T.);
#27304=ORIENTED_EDGE('',*,*,#19299,.T.);
#27305=ORIENTED_EDGE('',*,*,#17702,.T.);
#27306=ORIENTED_EDGE('',*,*,#19299,.F.);
#27307=ORIENTED_EDGE('',*,*,#16401,.F.);
#27308=ORIENTED_EDGE('',*,*,#19300,.T.);
#27309=ORIENTED_EDGE('',*,*,#17703,.F.);
#27310=ORIENTED_EDGE('',*,*,#19300,.F.);
#27311=ORIENTED_EDGE('',*,*,#16400,.T.);
#27312=ORIENTED_EDGE('',*,*,#19293,.T.);
#27313=ORIENTED_EDGE('',*,*,#17688,.T.);
#27314=ORIENTED_EDGE('',*,*,#19301,.F.);
#27315=ORIENTED_EDGE('',*,*,#16391,.F.);
#27316=ORIENTED_EDGE('',*,*,#19302,.T.);
#27317=ORIENTED_EDGE('',*,*,#17689,.F.);
#27318=ORIENTED_EDGE('',*,*,#19302,.F.);
#27319=ORIENTED_EDGE('',*,*,#16398,.T.);
#27320=ORIENTED_EDGE('',*,*,#19303,.T.);
#27321=ORIENTED_EDGE('',*,*,#17690,.T.);
#27322=ORIENTED_EDGE('',*,*,#19303,.F.);
#27323=ORIENTED_EDGE('',*,*,#16397,.F.);
#27324=ORIENTED_EDGE('',*,*,#19304,.T.);
#27325=ORIENTED_EDGE('',*,*,#17691,.F.);
#27326=ORIENTED_EDGE('',*,*,#19304,.F.);
#27327=ORIENTED_EDGE('',*,*,#16396,.T.);
#27328=ORIENTED_EDGE('',*,*,#19305,.T.);
#27329=ORIENTED_EDGE('',*,*,#17692,.T.);
#27330=ORIENTED_EDGE('',*,*,#19305,.F.);
#27331=ORIENTED_EDGE('',*,*,#16395,.F.);
#27332=ORIENTED_EDGE('',*,*,#19306,.T.);
#27333=ORIENTED_EDGE('',*,*,#17693,.F.);
#27334=ORIENTED_EDGE('',*,*,#19306,.F.);
#27335=ORIENTED_EDGE('',*,*,#16394,.T.);
#27336=ORIENTED_EDGE('',*,*,#19307,.T.);
#27337=ORIENTED_EDGE('',*,*,#17694,.T.);
#27338=ORIENTED_EDGE('',*,*,#19307,.F.);
#27339=ORIENTED_EDGE('',*,*,#16393,.F.);
#27340=ORIENTED_EDGE('',*,*,#19308,.T.);
#27341=ORIENTED_EDGE('',*,*,#17695,.F.);
#27342=ORIENTED_EDGE('',*,*,#19308,.F.);
#27343=ORIENTED_EDGE('',*,*,#16392,.T.);
#27344=ORIENTED_EDGE('',*,*,#19301,.T.);
#27345=ORIENTED_EDGE('',*,*,#19309,.T.);
#27346=ORIENTED_EDGE('',*,*,#19310,.T.);
#27347=ORIENTED_EDGE('',*,*,#17662,.T.);
#27348=ORIENTED_EDGE('',*,*,#17663,.F.);
#27349=ORIENTED_EDGE('',*,*,#19310,.F.);
#27350=ORIENTED_EDGE('',*,*,#19311,.F.);
#27351=ORIENTED_EDGE('',*,*,#17680,.T.);
#27352=ORIENTED_EDGE('',*,*,#19312,.F.);
#27353=ORIENTED_EDGE('',*,*,#16383,.F.);
#27354=ORIENTED_EDGE('',*,*,#19313,.T.);
#27355=ORIENTED_EDGE('',*,*,#17681,.F.);
#27356=ORIENTED_EDGE('',*,*,#19313,.F.);
#27357=ORIENTED_EDGE('',*,*,#16390,.T.);
#27358=ORIENTED_EDGE('',*,*,#19314,.T.);
#27359=ORIENTED_EDGE('',*,*,#17682,.T.);
#27360=ORIENTED_EDGE('',*,*,#19314,.F.);
#27361=ORIENTED_EDGE('',*,*,#16389,.F.);
#27362=ORIENTED_EDGE('',*,*,#19315,.T.);
#27363=ORIENTED_EDGE('',*,*,#17683,.F.);
#27364=ORIENTED_EDGE('',*,*,#19315,.F.);
#27365=ORIENTED_EDGE('',*,*,#16388,.T.);
#27366=ORIENTED_EDGE('',*,*,#19316,.T.);
#27367=ORIENTED_EDGE('',*,*,#17684,.T.);
#27368=ORIENTED_EDGE('',*,*,#19316,.F.);
#27369=ORIENTED_EDGE('',*,*,#16387,.F.);
#27370=ORIENTED_EDGE('',*,*,#19317,.T.);
#27371=ORIENTED_EDGE('',*,*,#17685,.F.);
#27372=ORIENTED_EDGE('',*,*,#19317,.F.);
#27373=ORIENTED_EDGE('',*,*,#16386,.T.);
#27374=ORIENTED_EDGE('',*,*,#19318,.T.);
#27375=ORIENTED_EDGE('',*,*,#17686,.T.);
#27376=ORIENTED_EDGE('',*,*,#19318,.F.);
#27377=ORIENTED_EDGE('',*,*,#16385,.F.);
#27378=ORIENTED_EDGE('',*,*,#19319,.T.);
#27379=ORIENTED_EDGE('',*,*,#17687,.F.);
#27380=ORIENTED_EDGE('',*,*,#19319,.F.);
#27381=ORIENTED_EDGE('',*,*,#16384,.T.);
#27382=ORIENTED_EDGE('',*,*,#19312,.T.);
#27383=ORIENTED_EDGE('',*,*,#17672,.T.);
#27384=ORIENTED_EDGE('',*,*,#19320,.F.);
#27385=ORIENTED_EDGE('',*,*,#16375,.F.);
#27386=ORIENTED_EDGE('',*,*,#19321,.T.);
#27387=ORIENTED_EDGE('',*,*,#17673,.F.);
#27388=ORIENTED_EDGE('',*,*,#19321,.F.);
#27389=ORIENTED_EDGE('',*,*,#16382,.T.);
#27390=ORIENTED_EDGE('',*,*,#19322,.T.);
#27391=ORIENTED_EDGE('',*,*,#17674,.T.);
#27392=ORIENTED_EDGE('',*,*,#19322,.F.);
#27393=ORIENTED_EDGE('',*,*,#16381,.F.);
#27394=ORIENTED_EDGE('',*,*,#19323,.T.);
#27395=ORIENTED_EDGE('',*,*,#17675,.F.);
#27396=ORIENTED_EDGE('',*,*,#19323,.F.);
#27397=ORIENTED_EDGE('',*,*,#16380,.T.);
#27398=ORIENTED_EDGE('',*,*,#19324,.T.);
#27399=ORIENTED_EDGE('',*,*,#17676,.T.);
#27400=ORIENTED_EDGE('',*,*,#19324,.F.);
#27401=ORIENTED_EDGE('',*,*,#16379,.F.);
#27402=ORIENTED_EDGE('',*,*,#19325,.T.);
#27403=ORIENTED_EDGE('',*,*,#17677,.F.);
#27404=ORIENTED_EDGE('',*,*,#19325,.F.);
#27405=ORIENTED_EDGE('',*,*,#16378,.T.);
#27406=ORIENTED_EDGE('',*,*,#19326,.T.);
#27407=ORIENTED_EDGE('',*,*,#17678,.T.);
#27408=ORIENTED_EDGE('',*,*,#19326,.F.);
#27409=ORIENTED_EDGE('',*,*,#16377,.F.);
#27410=ORIENTED_EDGE('',*,*,#19327,.T.);
#27411=ORIENTED_EDGE('',*,*,#17679,.F.);
#27412=ORIENTED_EDGE('',*,*,#19327,.F.);
#27413=ORIENTED_EDGE('',*,*,#16376,.T.);
#27414=ORIENTED_EDGE('',*,*,#19320,.T.);
#27415=ORIENTED_EDGE('',*,*,#17655,.F.);
#27416=ORIENTED_EDGE('',*,*,#19328,.T.);
#27417=ORIENTED_EDGE('',*,*,#16357,.T.);
#27418=ORIENTED_EDGE('',*,*,#19329,.T.);
#27419=ORIENTED_EDGE('',*,*,#17656,.T.);
#27420=ORIENTED_EDGE('',*,*,#19329,.F.);
#27421=ORIENTED_EDGE('',*,*,#16356,.F.);
#27422=ORIENTED_EDGE('',*,*,#19330,.T.);
#27423=ORIENTED_EDGE('',*,*,#17657,.F.);
#27424=ORIENTED_EDGE('',*,*,#19330,.F.);
#27425=ORIENTED_EDGE('',*,*,#16355,.T.);
#27426=ORIENTED_EDGE('',*,*,#19331,.T.);
#27427=ORIENTED_EDGE('',*,*,#17658,.T.);
#27428=ORIENTED_EDGE('',*,*,#19331,.F.);
#27429=ORIENTED_EDGE('',*,*,#16354,.F.);
#27430=ORIENTED_EDGE('',*,*,#19332,.T.);
#27431=ORIENTED_EDGE('',*,*,#16353,.T.);
#27432=ORIENTED_EDGE('',*,*,#19333,.T.);
#27433=ORIENTED_EDGE('',*,*,#17659,.F.);
#27434=ORIENTED_EDGE('',*,*,#19332,.F.);
#27435=ORIENTED_EDGE('',*,*,#17262,.F.);
#27436=ORIENTED_EDGE('',*,*,#19144,.F.);
#27437=ORIENTED_EDGE('',*,*,#15954,.T.);
#27438=ORIENTED_EDGE('',*,*,#19334,.T.);
#27439=ORIENTED_EDGE('',*,*,#17263,.T.);
#27440=ORIENTED_EDGE('',*,*,#19334,.F.);
#27441=ORIENTED_EDGE('',*,*,#15953,.F.);
#27442=ORIENTED_EDGE('',*,*,#19335,.T.);
#27443=ORIENTED_EDGE('',*,*,#17264,.F.);
#27444=ORIENTED_EDGE('',*,*,#19335,.F.);
#27445=ORIENTED_EDGE('',*,*,#15952,.T.);
#27446=ORIENTED_EDGE('',*,*,#19149,.T.);
#27447=ORIENTED_EDGE('',*,*,#17325,.F.);
#27448=ORIENTED_EDGE('',*,*,#19336,.T.);
#27449=ORIENTED_EDGE('',*,*,#15944,.T.);
#27450=ORIENTED_EDGE('',*,*,#19337,.T.);
#27451=ORIENTED_EDGE('',*,*,#17326,.T.);
#27452=ORIENTED_EDGE('',*,*,#19337,.F.);
#27453=ORIENTED_EDGE('',*,*,#15943,.F.);
#27454=ORIENTED_EDGE('',*,*,#19338,.T.);
#27455=ORIENTED_EDGE('',*,*,#17317,.F.);
#27456=ORIENTED_EDGE('',*,*,#19338,.F.);
#27457=ORIENTED_EDGE('',*,*,#15942,.T.);
#27458=ORIENTED_EDGE('',*,*,#19154,.T.);
#27459=ORIENTED_EDGE('',*,*,#16351,.T.);
#27460=ORIENTED_EDGE('',*,*,#19339,.T.);
#27461=ORIENTED_EDGE('',*,*,#17653,.T.);
#27462=ORIENTED_EDGE('',*,*,#19340,.T.);
#27463=ORIENTED_EDGE('',*,*,#17661,.T.);
#27464=ORIENTED_EDGE('',*,*,#19311,.T.);
#27465=ORIENTED_EDGE('',*,*,#19309,.F.);
#27466=ORIENTED_EDGE('',*,*,#17664,.T.);
#27467=ORIENTED_EDGE('',*,*,#19341,.T.);
#27468=ORIENTED_EDGE('',*,*,#16359,.T.);
#27469=ORIENTED_EDGE('',*,*,#19342,.T.);
#27470=ORIENTED_EDGE('',*,*,#16367,.T.);
#27471=ORIENTED_EDGE('',*,*,#19343,.T.);
#27472=ORIENTED_EDGE('',*,*,#17778,.T.);
#27473=ORIENTED_EDGE('',*,*,#19344,.T.);
#27474=ORIENTED_EDGE('',*,*,#17650,.T.);
#27475=ORIENTED_EDGE('',*,*,#19345,.T.);
#27476=ORIENTED_EDGE('',*,*,#16339,.T.);
#27477=ORIENTED_EDGE('',*,*,#19346,.F.);
#27478=ORIENTED_EDGE('',*,*,#15945,.F.);
#27479=ORIENTED_EDGE('',*,*,#19336,.F.);
#27480=ORIENTED_EDGE('',*,*,#17324,.F.);
#27481=ORIENTED_EDGE('',*,*,#19155,.F.);
#27482=ORIENTED_EDGE('',*,*,#16358,.F.);
#27483=ORIENTED_EDGE('',*,*,#19328,.F.);
#27484=ORIENTED_EDGE('',*,*,#17654,.F.);
#27485=ORIENTED_EDGE('',*,*,#19339,.F.);
#27486=ORIENTED_EDGE('',*,*,#17660,.F.);
#27487=ORIENTED_EDGE('',*,*,#19333,.F.);
#27488=ORIENTED_EDGE('',*,*,#16352,.F.);
#27489=ORIENTED_EDGE('',*,*,#19340,.F.);
#27490=ORIENTED_EDGE('',*,*,#17671,.F.);
#27491=ORIENTED_EDGE('',*,*,#19274,.F.);
#27492=ORIENTED_EDGE('',*,*,#16360,.F.);
#27493=ORIENTED_EDGE('',*,*,#19341,.F.);
#27494=ORIENTED_EDGE('',*,*,#16366,.F.);
#27495=ORIENTED_EDGE('',*,*,#19269,.F.);
#27496=ORIENTED_EDGE('',*,*,#17665,.F.);
#27497=ORIENTED_EDGE('',*,*,#19342,.F.);
#27498=ORIENTED_EDGE('',*,*,#16374,.F.);
#27499=ORIENTED_EDGE('',*,*,#19221,.F.);
#27500=ORIENTED_EDGE('',*,*,#17779,.F.);
#27501=ORIENTED_EDGE('',*,*,#19343,.F.);
#27502=ORIENTED_EDGE('',*,*,#17777,.F.);
#27503=ORIENTED_EDGE('',*,*,#19226,.F.);
#27504=ORIENTED_EDGE('',*,*,#16368,.F.);
#27505=ORIENTED_EDGE('',*,*,#19344,.F.);
#27506=ORIENTED_EDGE('',*,*,#17649,.F.);
#27507=ORIENTED_EDGE('',*,*,#19172,.F.);
#27508=ORIENTED_EDGE('',*,*,#16340,.F.);
#27509=ORIENTED_EDGE('',*,*,#19345,.F.);
#27510=ORIENTED_EDGE('',*,*,#17606,.F.);
#27511=ORIENTED_EDGE('',*,*,#19163,.F.);
#27512=ORIENTED_EDGE('',*,*,#16346,.T.);
#27513=ORIENTED_EDGE('',*,*,#19347,.T.);
#27514=ORIENTED_EDGE('',*,*,#17608,.F.);
#27515=ORIENTED_EDGE('',*,*,#19348,.F.);
#27516=ORIENTED_EDGE('',*,*,#16344,.T.);
#27517=ORIENTED_EDGE('',*,*,#19165,.T.);
#27518=ORIENTED_EDGE('',*,*,#17607,.T.);
#27519=ORIENTED_EDGE('',*,*,#19347,.F.);
#27520=ORIENTED_EDGE('',*,*,#16345,.F.);
#27521=ORIENTED_EDGE('',*,*,#19348,.T.);
#27522=ORIENTED_EDGE('',*,*,#17645,.F.);
#27523=ORIENTED_EDGE('',*,*,#19349,.F.);
#27524=ORIENTED_EDGE('',*,*,#16336,.T.);
#27525=ORIENTED_EDGE('',*,*,#19169,.T.);
#27526=ORIENTED_EDGE('',*,*,#16337,.F.);
#27527=ORIENTED_EDGE('',*,*,#19349,.T.);
#27528=ORIENTED_EDGE('',*,*,#17652,.T.);
#27529=ORIENTED_EDGE('',*,*,#19350,.F.);
#27530=ORIENTED_EDGE('',*,*,#17638,.F.);
#27531=ORIENTED_EDGE('',*,*,#19173,.F.);
#27532=ORIENTED_EDGE('',*,*,#16330,.T.);
#27533=ORIENTED_EDGE('',*,*,#19351,.T.);
#27534=ORIENTED_EDGE('',*,*,#17640,.F.);
#27535=ORIENTED_EDGE('',*,*,#19352,.F.);
#27536=ORIENTED_EDGE('',*,*,#16328,.T.);
#27537=ORIENTED_EDGE('',*,*,#19175,.T.);
#27538=ORIENTED_EDGE('',*,*,#17639,.T.);
#27539=ORIENTED_EDGE('',*,*,#19351,.F.);
#27540=ORIENTED_EDGE('',*,*,#16329,.F.);
#27541=ORIENTED_EDGE('',*,*,#19352,.T.);
#27542=ORIENTED_EDGE('',*,*,#17630,.F.);
#27543=ORIENTED_EDGE('',*,*,#19179,.F.);
#27544=ORIENTED_EDGE('',*,*,#16322,.T.);
#27545=ORIENTED_EDGE('',*,*,#19353,.T.);
#27546=ORIENTED_EDGE('',*,*,#17632,.F.);
#27547=ORIENTED_EDGE('',*,*,#19354,.F.);
#27548=ORIENTED_EDGE('',*,*,#16320,.T.);
#27549=ORIENTED_EDGE('',*,*,#19181,.T.);
#27550=ORIENTED_EDGE('',*,*,#17631,.T.);
#27551=ORIENTED_EDGE('',*,*,#19353,.F.);
#27552=ORIENTED_EDGE('',*,*,#16321,.F.);
#27553=ORIENTED_EDGE('',*,*,#19354,.T.);
#27554=ORIENTED_EDGE('',*,*,#17622,.F.);
#27555=ORIENTED_EDGE('',*,*,#19185,.F.);
#27556=ORIENTED_EDGE('',*,*,#16314,.T.);
#27557=ORIENTED_EDGE('',*,*,#19355,.T.);
#27558=ORIENTED_EDGE('',*,*,#17624,.F.);
#27559=ORIENTED_EDGE('',*,*,#19356,.F.);
#27560=ORIENTED_EDGE('',*,*,#16312,.T.);
#27561=ORIENTED_EDGE('',*,*,#19187,.T.);
#27562=ORIENTED_EDGE('',*,*,#17623,.T.);
#27563=ORIENTED_EDGE('',*,*,#19355,.F.);
#27564=ORIENTED_EDGE('',*,*,#16313,.F.);
#27565=ORIENTED_EDGE('',*,*,#19356,.T.);
#27566=ORIENTED_EDGE('',*,*,#17614,.F.);
#27567=ORIENTED_EDGE('',*,*,#19191,.F.);
#27568=ORIENTED_EDGE('',*,*,#16298,.T.);
#27569=ORIENTED_EDGE('',*,*,#19357,.T.);
#27570=ORIENTED_EDGE('',*,*,#17616,.F.);
#27571=ORIENTED_EDGE('',*,*,#19358,.F.);
#27572=ORIENTED_EDGE('',*,*,#16296,.T.);
#27573=ORIENTED_EDGE('',*,*,#19193,.T.);
#27574=ORIENTED_EDGE('',*,*,#17615,.T.);
#27575=ORIENTED_EDGE('',*,*,#19357,.F.);
#27576=ORIENTED_EDGE('',*,*,#16297,.F.);
#27577=ORIENTED_EDGE('',*,*,#19358,.T.);
#27578=ORIENTED_EDGE('',*,*,#17598,.F.);
#27579=ORIENTED_EDGE('',*,*,#19197,.F.);
#27580=ORIENTED_EDGE('',*,*,#16306,.T.);
#27581=ORIENTED_EDGE('',*,*,#19359,.T.);
#27582=ORIENTED_EDGE('',*,*,#17600,.F.);
#27583=ORIENTED_EDGE('',*,*,#19360,.F.);
#27584=ORIENTED_EDGE('',*,*,#16304,.T.);
#27585=ORIENTED_EDGE('',*,*,#19199,.T.);
#27586=ORIENTED_EDGE('',*,*,#17599,.T.);
#27587=ORIENTED_EDGE('',*,*,#19359,.F.);
#27588=ORIENTED_EDGE('',*,*,#16305,.F.);
#27589=ORIENTED_EDGE('',*,*,#19360,.T.);
#27590=ORIENTED_EDGE('',*,*,#17999,.T.);
#27591=ORIENTED_EDGE('',*,*,#19361,.F.);
#27592=ORIENTED_EDGE('',*,*,#15241,.F.);
#27593=ORIENTED_EDGE('',*,*,#18098,.T.);
#27594=ORIENTED_EDGE('',*,*,#18006,.F.);
#27595=ORIENTED_EDGE('',*,*,#19362,.F.);
#27596=ORIENTED_EDGE('',*,*,#15242,.T.);
#27597=ORIENTED_EDGE('',*,*,#19361,.T.);
#27598=ORIENTED_EDGE('',*,*,#18005,.T.);
#27599=ORIENTED_EDGE('',*,*,#18103,.F.);
#27600=ORIENTED_EDGE('',*,*,#15235,.F.);
#27601=ORIENTED_EDGE('',*,*,#19362,.T.);
#27602=ORIENTED_EDGE('',*,*,#17899,.F.);
#27603=ORIENTED_EDGE('',*,*,#19363,.F.);
#27604=ORIENTED_EDGE('',*,*,#16599,.T.);
#27605=ORIENTED_EDGE('',*,*,#19364,.T.);
#27606=ORIENTED_EDGE('',*,*,#17906,.T.);
#27607=ORIENTED_EDGE('',*,*,#19365,.F.);
#27608=ORIENTED_EDGE('',*,*,#16600,.F.);
#27609=ORIENTED_EDGE('',*,*,#19363,.T.);
#27610=ORIENTED_EDGE('',*,*,#17905,.F.);
#27611=ORIENTED_EDGE('',*,*,#19366,.F.);
#27612=ORIENTED_EDGE('',*,*,#16601,.T.);
#27613=ORIENTED_EDGE('',*,*,#19365,.T.);
#27614=ORIENTED_EDGE('',*,*,#17904,.T.);
#27615=ORIENTED_EDGE('',*,*,#19367,.F.);
#27616=ORIENTED_EDGE('',*,*,#16602,.F.);
#27617=ORIENTED_EDGE('',*,*,#19366,.T.);
#27618=ORIENTED_EDGE('',*,*,#17903,.F.);
#27619=ORIENTED_EDGE('',*,*,#19368,.F.);
#27620=ORIENTED_EDGE('',*,*,#16603,.T.);
#27621=ORIENTED_EDGE('',*,*,#19367,.T.);
#27622=ORIENTED_EDGE('',*,*,#17902,.T.);
#27623=ORIENTED_EDGE('',*,*,#19369,.F.);
#27624=ORIENTED_EDGE('',*,*,#16604,.F.);
#27625=ORIENTED_EDGE('',*,*,#19368,.T.);
#27626=ORIENTED_EDGE('',*,*,#17901,.F.);
#27627=ORIENTED_EDGE('',*,*,#19370,.F.);
#27628=ORIENTED_EDGE('',*,*,#16605,.T.);
#27629=ORIENTED_EDGE('',*,*,#19369,.T.);
#27630=ORIENTED_EDGE('',*,*,#17900,.T.);
#27631=ORIENTED_EDGE('',*,*,#19364,.F.);
#27632=ORIENTED_EDGE('',*,*,#16606,.F.);
#27633=ORIENTED_EDGE('',*,*,#19370,.T.);
#27634=ORIENTED_EDGE('',*,*,#17891,.F.);
#27635=ORIENTED_EDGE('',*,*,#19371,.F.);
#27636=ORIENTED_EDGE('',*,*,#16591,.T.);
#27637=ORIENTED_EDGE('',*,*,#19372,.T.);
#27638=ORIENTED_EDGE('',*,*,#17898,.T.);
#27639=ORIENTED_EDGE('',*,*,#19373,.F.);
#27640=ORIENTED_EDGE('',*,*,#16592,.F.);
#27641=ORIENTED_EDGE('',*,*,#19371,.T.);
#27642=ORIENTED_EDGE('',*,*,#17897,.F.);
#27643=ORIENTED_EDGE('',*,*,#19374,.F.);
#27644=ORIENTED_EDGE('',*,*,#16593,.T.);
#27645=ORIENTED_EDGE('',*,*,#19373,.T.);
#27646=ORIENTED_EDGE('',*,*,#17896,.T.);
#27647=ORIENTED_EDGE('',*,*,#19375,.F.);
#27648=ORIENTED_EDGE('',*,*,#16594,.F.);
#27649=ORIENTED_EDGE('',*,*,#19374,.T.);
#27650=ORIENTED_EDGE('',*,*,#17895,.F.);
#27651=ORIENTED_EDGE('',*,*,#19376,.F.);
#27652=ORIENTED_EDGE('',*,*,#16595,.T.);
#27653=ORIENTED_EDGE('',*,*,#19375,.T.);
#27654=ORIENTED_EDGE('',*,*,#17894,.T.);
#27655=ORIENTED_EDGE('',*,*,#19377,.F.);
#27656=ORIENTED_EDGE('',*,*,#16596,.F.);
#27657=ORIENTED_EDGE('',*,*,#19376,.T.);
#27658=ORIENTED_EDGE('',*,*,#17893,.F.);
#27659=ORIENTED_EDGE('',*,*,#19378,.F.);
#27660=ORIENTED_EDGE('',*,*,#16597,.T.);
#27661=ORIENTED_EDGE('',*,*,#19377,.T.);
#27662=ORIENTED_EDGE('',*,*,#17892,.T.);
#27663=ORIENTED_EDGE('',*,*,#19372,.F.);
#27664=ORIENTED_EDGE('',*,*,#16598,.F.);
#27665=ORIENTED_EDGE('',*,*,#19378,.T.);
#27666=ORIENTED_EDGE('',*,*,#17911,.T.);
#27667=ORIENTED_EDGE('',*,*,#19379,.F.);
#27668=ORIENTED_EDGE('',*,*,#16497,.F.);
#27669=ORIENTED_EDGE('',*,*,#19380,.F.);
#27670=ORIENTED_EDGE('',*,*,#17910,.F.);
#27671=ORIENTED_EDGE('',*,*,#19381,.F.);
#27672=ORIENTED_EDGE('',*,*,#16498,.T.);
#27673=ORIENTED_EDGE('',*,*,#19379,.T.);
#27674=ORIENTED_EDGE('',*,*,#17909,.T.);
#27675=ORIENTED_EDGE('',*,*,#19382,.F.);
#27676=ORIENTED_EDGE('',*,*,#16499,.F.);
#27677=ORIENTED_EDGE('',*,*,#19381,.T.);
#27678=ORIENTED_EDGE('',*,*,#17908,.F.);
#27679=ORIENTED_EDGE('',*,*,#19383,.F.);
#27680=ORIENTED_EDGE('',*,*,#16500,.T.);
#27681=ORIENTED_EDGE('',*,*,#19382,.T.);
#27682=ORIENTED_EDGE('',*,*,#16501,.F.);
#27683=ORIENTED_EDGE('',*,*,#19383,.T.);
#27684=ORIENTED_EDGE('',*,*,#17907,.T.);
#27685=ORIENTED_EDGE('',*,*,#19384,.F.);
#27686=ORIENTED_EDGE('',*,*,#17883,.F.);
#27687=ORIENTED_EDGE('',*,*,#19385,.F.);
#27688=ORIENTED_EDGE('',*,*,#16583,.T.);
#27689=ORIENTED_EDGE('',*,*,#19386,.T.);
#27690=ORIENTED_EDGE('',*,*,#17890,.T.);
#27691=ORIENTED_EDGE('',*,*,#19387,.F.);
#27692=ORIENTED_EDGE('',*,*,#16584,.F.);
#27693=ORIENTED_EDGE('',*,*,#19385,.T.);
#27694=ORIENTED_EDGE('',*,*,#17889,.F.);
#27695=ORIENTED_EDGE('',*,*,#19388,.F.);
#27696=ORIENTED_EDGE('',*,*,#16585,.T.);
#27697=ORIENTED_EDGE('',*,*,#19387,.T.);
#27698=ORIENTED_EDGE('',*,*,#17888,.T.);
#27699=ORIENTED_EDGE('',*,*,#19389,.F.);
#27700=ORIENTED_EDGE('',*,*,#16586,.F.);
#27701=ORIENTED_EDGE('',*,*,#19388,.T.);
#27702=ORIENTED_EDGE('',*,*,#17887,.F.);
#27703=ORIENTED_EDGE('',*,*,#19390,.F.);
#27704=ORIENTED_EDGE('',*,*,#16587,.T.);
#27705=ORIENTED_EDGE('',*,*,#19389,.T.);
#27706=ORIENTED_EDGE('',*,*,#17886,.T.);
#27707=ORIENTED_EDGE('',*,*,#19391,.F.);
#27708=ORIENTED_EDGE('',*,*,#16588,.F.);
#27709=ORIENTED_EDGE('',*,*,#19390,.T.);
#27710=ORIENTED_EDGE('',*,*,#17885,.F.);
#27711=ORIENTED_EDGE('',*,*,#19392,.F.);
#27712=ORIENTED_EDGE('',*,*,#16589,.T.);
#27713=ORIENTED_EDGE('',*,*,#19391,.T.);
#27714=ORIENTED_EDGE('',*,*,#17884,.T.);
#27715=ORIENTED_EDGE('',*,*,#19386,.F.);
#27716=ORIENTED_EDGE('',*,*,#16590,.F.);
#27717=ORIENTED_EDGE('',*,*,#19392,.T.);
#27718=ORIENTED_EDGE('',*,*,#17875,.F.);
#27719=ORIENTED_EDGE('',*,*,#19393,.F.);
#27720=ORIENTED_EDGE('',*,*,#16575,.T.);
#27721=ORIENTED_EDGE('',*,*,#19394,.T.);
#27722=ORIENTED_EDGE('',*,*,#17882,.T.);
#27723=ORIENTED_EDGE('',*,*,#19395,.F.);
#27724=ORIENTED_EDGE('',*,*,#16576,.F.);
#27725=ORIENTED_EDGE('',*,*,#19393,.T.);
#27726=ORIENTED_EDGE('',*,*,#17881,.F.);
#27727=ORIENTED_EDGE('',*,*,#19396,.F.);
#27728=ORIENTED_EDGE('',*,*,#16577,.T.);
#27729=ORIENTED_EDGE('',*,*,#19395,.T.);
#27730=ORIENTED_EDGE('',*,*,#17880,.T.);
#27731=ORIENTED_EDGE('',*,*,#19397,.F.);
#27732=ORIENTED_EDGE('',*,*,#16578,.F.);
#27733=ORIENTED_EDGE('',*,*,#19396,.T.);
#27734=ORIENTED_EDGE('',*,*,#17879,.F.);
#27735=ORIENTED_EDGE('',*,*,#19398,.F.);
#27736=ORIENTED_EDGE('',*,*,#16579,.T.);
#27737=ORIENTED_EDGE('',*,*,#19397,.T.);
#27738=ORIENTED_EDGE('',*,*,#17878,.T.);
#27739=ORIENTED_EDGE('',*,*,#19399,.F.);
#27740=ORIENTED_EDGE('',*,*,#16580,.F.);
#27741=ORIENTED_EDGE('',*,*,#19398,.T.);
#27742=ORIENTED_EDGE('',*,*,#17877,.F.);
#27743=ORIENTED_EDGE('',*,*,#19400,.F.);
#27744=ORIENTED_EDGE('',*,*,#16581,.T.);
#27745=ORIENTED_EDGE('',*,*,#19399,.T.);
#27746=ORIENTED_EDGE('',*,*,#17876,.T.);
#27747=ORIENTED_EDGE('',*,*,#19394,.F.);
#27748=ORIENTED_EDGE('',*,*,#16582,.F.);
#27749=ORIENTED_EDGE('',*,*,#19400,.T.);
#27750=ORIENTED_EDGE('',*,*,#17867,.F.);
#27751=ORIENTED_EDGE('',*,*,#19401,.F.);
#27752=ORIENTED_EDGE('',*,*,#16567,.T.);
#27753=ORIENTED_EDGE('',*,*,#19402,.T.);
#27754=ORIENTED_EDGE('',*,*,#17874,.T.);
#27755=ORIENTED_EDGE('',*,*,#19403,.F.);
#27756=ORIENTED_EDGE('',*,*,#16568,.F.);
#27757=ORIENTED_EDGE('',*,*,#19401,.T.);
#27758=ORIENTED_EDGE('',*,*,#17873,.F.);
#27759=ORIENTED_EDGE('',*,*,#19404,.F.);
#27760=ORIENTED_EDGE('',*,*,#16569,.T.);
#27761=ORIENTED_EDGE('',*,*,#19403,.T.);
#27762=ORIENTED_EDGE('',*,*,#17872,.T.);
#27763=ORIENTED_EDGE('',*,*,#19405,.F.);
#27764=ORIENTED_EDGE('',*,*,#16570,.F.);
#27765=ORIENTED_EDGE('',*,*,#19404,.T.);
#27766=ORIENTED_EDGE('',*,*,#17871,.F.);
#27767=ORIENTED_EDGE('',*,*,#19406,.F.);
#27768=ORIENTED_EDGE('',*,*,#16571,.T.);
#27769=ORIENTED_EDGE('',*,*,#19405,.T.);
#27770=ORIENTED_EDGE('',*,*,#17870,.T.);
#27771=ORIENTED_EDGE('',*,*,#19407,.F.);
#27772=ORIENTED_EDGE('',*,*,#16572,.F.);
#27773=ORIENTED_EDGE('',*,*,#19406,.T.);
#27774=ORIENTED_EDGE('',*,*,#17869,.F.);
#27775=ORIENTED_EDGE('',*,*,#19408,.F.);
#27776=ORIENTED_EDGE('',*,*,#16573,.T.);
#27777=ORIENTED_EDGE('',*,*,#19407,.T.);
#27778=ORIENTED_EDGE('',*,*,#17868,.T.);
#27779=ORIENTED_EDGE('',*,*,#19402,.F.);
#27780=ORIENTED_EDGE('',*,*,#16574,.F.);
#27781=ORIENTED_EDGE('',*,*,#19408,.T.);
#27782=ORIENTED_EDGE('',*,*,#17991,.T.);
#27783=ORIENTED_EDGE('',*,*,#19409,.F.);
#27784=ORIENTED_EDGE('',*,*,#15249,.F.);
#27785=ORIENTED_EDGE('',*,*,#18150,.T.);
#27786=ORIENTED_EDGE('',*,*,#17998,.F.);
#27787=ORIENTED_EDGE('',*,*,#19410,.F.);
#27788=ORIENTED_EDGE('',*,*,#15250,.T.);
#27789=ORIENTED_EDGE('',*,*,#19409,.T.);
#27790=ORIENTED_EDGE('',*,*,#17997,.T.);
#27791=ORIENTED_EDGE('',*,*,#18155,.F.);
#27792=ORIENTED_EDGE('',*,*,#15243,.F.);
#27793=ORIENTED_EDGE('',*,*,#19410,.T.);
#27794=ORIENTED_EDGE('',*,*,#17859,.F.);
#27795=ORIENTED_EDGE('',*,*,#19411,.F.);
#27796=ORIENTED_EDGE('',*,*,#16559,.T.);
#27797=ORIENTED_EDGE('',*,*,#19412,.T.);
#27798=ORIENTED_EDGE('',*,*,#17866,.T.);
#27799=ORIENTED_EDGE('',*,*,#19413,.F.);
#27800=ORIENTED_EDGE('',*,*,#16560,.F.);
#27801=ORIENTED_EDGE('',*,*,#19411,.T.);
#27802=ORIENTED_EDGE('',*,*,#17865,.F.);
#27803=ORIENTED_EDGE('',*,*,#19414,.F.);
#27804=ORIENTED_EDGE('',*,*,#16561,.T.);
#27805=ORIENTED_EDGE('',*,*,#19413,.T.);
#27806=ORIENTED_EDGE('',*,*,#17864,.T.);
#27807=ORIENTED_EDGE('',*,*,#19415,.F.);
#27808=ORIENTED_EDGE('',*,*,#16562,.F.);
#27809=ORIENTED_EDGE('',*,*,#19414,.T.);
#27810=ORIENTED_EDGE('',*,*,#17863,.F.);
#27811=ORIENTED_EDGE('',*,*,#19416,.F.);
#27812=ORIENTED_EDGE('',*,*,#16563,.T.);
#27813=ORIENTED_EDGE('',*,*,#19415,.T.);
#27814=ORIENTED_EDGE('',*,*,#17862,.T.);
#27815=ORIENTED_EDGE('',*,*,#19417,.F.);
#27816=ORIENTED_EDGE('',*,*,#16564,.F.);
#27817=ORIENTED_EDGE('',*,*,#19416,.T.);
#27818=ORIENTED_EDGE('',*,*,#17861,.F.);
#27819=ORIENTED_EDGE('',*,*,#19418,.F.);
#27820=ORIENTED_EDGE('',*,*,#16565,.T.);
#27821=ORIENTED_EDGE('',*,*,#19417,.T.);
#27822=ORIENTED_EDGE('',*,*,#17860,.T.);
#27823=ORIENTED_EDGE('',*,*,#19412,.F.);
#27824=ORIENTED_EDGE('',*,*,#16566,.F.);
#27825=ORIENTED_EDGE('',*,*,#19418,.T.);
#27826=ORIENTED_EDGE('',*,*,#17851,.F.);
#27827=ORIENTED_EDGE('',*,*,#19419,.F.);
#27828=ORIENTED_EDGE('',*,*,#16551,.T.);
#27829=ORIENTED_EDGE('',*,*,#19420,.T.);
#27830=ORIENTED_EDGE('',*,*,#17858,.T.);
#27831=ORIENTED_EDGE('',*,*,#19421,.F.);
#27832=ORIENTED_EDGE('',*,*,#16552,.F.);
#27833=ORIENTED_EDGE('',*,*,#19419,.T.);
#27834=ORIENTED_EDGE('',*,*,#17857,.F.);
#27835=ORIENTED_EDGE('',*,*,#19422,.F.);
#27836=ORIENTED_EDGE('',*,*,#16553,.T.);
#27837=ORIENTED_EDGE('',*,*,#19421,.T.);
#27838=ORIENTED_EDGE('',*,*,#17856,.T.);
#27839=ORIENTED_EDGE('',*,*,#19423,.F.);
#27840=ORIENTED_EDGE('',*,*,#16554,.F.);
#27841=ORIENTED_EDGE('',*,*,#19422,.T.);
#27842=ORIENTED_EDGE('',*,*,#17855,.F.);
#27843=ORIENTED_EDGE('',*,*,#19424,.F.);
#27844=ORIENTED_EDGE('',*,*,#16555,.T.);
#27845=ORIENTED_EDGE('',*,*,#19423,.T.);
#27846=ORIENTED_EDGE('',*,*,#17854,.T.);
#27847=ORIENTED_EDGE('',*,*,#19425,.F.);
#27848=ORIENTED_EDGE('',*,*,#16556,.F.);
#27849=ORIENTED_EDGE('',*,*,#19424,.T.);
#27850=ORIENTED_EDGE('',*,*,#17853,.F.);
#27851=ORIENTED_EDGE('',*,*,#19426,.F.);
#27852=ORIENTED_EDGE('',*,*,#16557,.T.);
#27853=ORIENTED_EDGE('',*,*,#19425,.T.);
#27854=ORIENTED_EDGE('',*,*,#17852,.T.);
#27855=ORIENTED_EDGE('',*,*,#19420,.F.);
#27856=ORIENTED_EDGE('',*,*,#16558,.F.);
#27857=ORIENTED_EDGE('',*,*,#19426,.T.);
#27858=ORIENTED_EDGE('',*,*,#17801,.T.);
#27859=ORIENTED_EDGE('',*,*,#19427,.F.);
#27860=ORIENTED_EDGE('',*,*,#16489,.F.);
#27861=ORIENTED_EDGE('',*,*,#19428,.F.);
#27862=ORIENTED_EDGE('',*,*,#17800,.F.);
#27863=ORIENTED_EDGE('',*,*,#19429,.F.);
#27864=ORIENTED_EDGE('',*,*,#16490,.T.);
#27865=ORIENTED_EDGE('',*,*,#19427,.T.);
#27866=ORIENTED_EDGE('',*,*,#17799,.T.);
#27867=ORIENTED_EDGE('',*,*,#19430,.F.);
#27868=ORIENTED_EDGE('',*,*,#16491,.F.);
#27869=ORIENTED_EDGE('',*,*,#19429,.T.);
#27870=ORIENTED_EDGE('',*,*,#17798,.F.);
#27871=ORIENTED_EDGE('',*,*,#19431,.F.);
#27872=ORIENTED_EDGE('',*,*,#16492,.T.);
#27873=ORIENTED_EDGE('',*,*,#19430,.T.);
#27874=ORIENTED_EDGE('',*,*,#16493,.F.);
#27875=ORIENTED_EDGE('',*,*,#19431,.T.);
#27876=ORIENTED_EDGE('',*,*,#17797,.T.);
#27877=ORIENTED_EDGE('',*,*,#19432,.F.);
#27878=ORIENTED_EDGE('',*,*,#17843,.F.);
#27879=ORIENTED_EDGE('',*,*,#19433,.F.);
#27880=ORIENTED_EDGE('',*,*,#16543,.T.);
#27881=ORIENTED_EDGE('',*,*,#19434,.T.);
#27882=ORIENTED_EDGE('',*,*,#17850,.T.);
#27883=ORIENTED_EDGE('',*,*,#19435,.F.);
#27884=ORIENTED_EDGE('',*,*,#16544,.F.);
#27885=ORIENTED_EDGE('',*,*,#19433,.T.);
#27886=ORIENTED_EDGE('',*,*,#17849,.F.);
#27887=ORIENTED_EDGE('',*,*,#19436,.F.);
#27888=ORIENTED_EDGE('',*,*,#16545,.T.);
#27889=ORIENTED_EDGE('',*,*,#19435,.T.);
#27890=ORIENTED_EDGE('',*,*,#17848,.T.);
#27891=ORIENTED_EDGE('',*,*,#19437,.F.);
#27892=ORIENTED_EDGE('',*,*,#16546,.F.);
#27893=ORIENTED_EDGE('',*,*,#19436,.T.);
#27894=ORIENTED_EDGE('',*,*,#17847,.F.);
#27895=ORIENTED_EDGE('',*,*,#19438,.F.);
#27896=ORIENTED_EDGE('',*,*,#16547,.T.);
#27897=ORIENTED_EDGE('',*,*,#19437,.T.);
#27898=ORIENTED_EDGE('',*,*,#17846,.T.);
#27899=ORIENTED_EDGE('',*,*,#19439,.F.);
#27900=ORIENTED_EDGE('',*,*,#16548,.F.);
#27901=ORIENTED_EDGE('',*,*,#19438,.T.);
#27902=ORIENTED_EDGE('',*,*,#17845,.F.);
#27903=ORIENTED_EDGE('',*,*,#19440,.F.);
#27904=ORIENTED_EDGE('',*,*,#16549,.T.);
#27905=ORIENTED_EDGE('',*,*,#19439,.T.);
#27906=ORIENTED_EDGE('',*,*,#17844,.T.);
#27907=ORIENTED_EDGE('',*,*,#19434,.F.);
#27908=ORIENTED_EDGE('',*,*,#16550,.F.);
#27909=ORIENTED_EDGE('',*,*,#19440,.T.);
#27910=ORIENTED_EDGE('',*,*,#17835,.F.);
#27911=ORIENTED_EDGE('',*,*,#19441,.F.);
#27912=ORIENTED_EDGE('',*,*,#16535,.T.);
#27913=ORIENTED_EDGE('',*,*,#19442,.T.);
#27914=ORIENTED_EDGE('',*,*,#17842,.T.);
#27915=ORIENTED_EDGE('',*,*,#19443,.F.);
#27916=ORIENTED_EDGE('',*,*,#16536,.F.);
#27917=ORIENTED_EDGE('',*,*,#19441,.T.);
#27918=ORIENTED_EDGE('',*,*,#17841,.F.);
#27919=ORIENTED_EDGE('',*,*,#19444,.F.);
#27920=ORIENTED_EDGE('',*,*,#16537,.T.);
#27921=ORIENTED_EDGE('',*,*,#19443,.T.);
#27922=ORIENTED_EDGE('',*,*,#17840,.T.);
#27923=ORIENTED_EDGE('',*,*,#19445,.F.);
#27924=ORIENTED_EDGE('',*,*,#16538,.F.);
#27925=ORIENTED_EDGE('',*,*,#19444,.T.);
#27926=ORIENTED_EDGE('',*,*,#17839,.F.);
#27927=ORIENTED_EDGE('',*,*,#19446,.F.);
#27928=ORIENTED_EDGE('',*,*,#16539,.T.);
#27929=ORIENTED_EDGE('',*,*,#19445,.T.);
#27930=ORIENTED_EDGE('',*,*,#17838,.T.);
#27931=ORIENTED_EDGE('',*,*,#19447,.F.);
#27932=ORIENTED_EDGE('',*,*,#16540,.F.);
#27933=ORIENTED_EDGE('',*,*,#19446,.T.);
#27934=ORIENTED_EDGE('',*,*,#17837,.F.);
#27935=ORIENTED_EDGE('',*,*,#19448,.F.);
#27936=ORIENTED_EDGE('',*,*,#16541,.T.);
#27937=ORIENTED_EDGE('',*,*,#19447,.T.);
#27938=ORIENTED_EDGE('',*,*,#17836,.T.);
#27939=ORIENTED_EDGE('',*,*,#19442,.F.);
#27940=ORIENTED_EDGE('',*,*,#16542,.F.);
#27941=ORIENTED_EDGE('',*,*,#19448,.T.);
#27942=ORIENTED_EDGE('',*,*,#17983,.T.);
#27943=ORIENTED_EDGE('',*,*,#19449,.F.);
#27944=ORIENTED_EDGE('',*,*,#15257,.F.);
#27945=ORIENTED_EDGE('',*,*,#18194,.T.);
#27946=ORIENTED_EDGE('',*,*,#17990,.F.);
#27947=ORIENTED_EDGE('',*,*,#19450,.F.);
#27948=ORIENTED_EDGE('',*,*,#15258,.T.);
#27949=ORIENTED_EDGE('',*,*,#19449,.T.);
#27950=ORIENTED_EDGE('',*,*,#17989,.T.);
#27951=ORIENTED_EDGE('',*,*,#18199,.F.);
#27952=ORIENTED_EDGE('',*,*,#15251,.F.);
#27953=ORIENTED_EDGE('',*,*,#19450,.T.);
#27954=ORIENTED_EDGE('',*,*,#17827,.F.);
#27955=ORIENTED_EDGE('',*,*,#19451,.F.);
#27956=ORIENTED_EDGE('',*,*,#16527,.T.);
#27957=ORIENTED_EDGE('',*,*,#19452,.T.);
#27958=ORIENTED_EDGE('',*,*,#17834,.T.);
#27959=ORIENTED_EDGE('',*,*,#19453,.F.);
#27960=ORIENTED_EDGE('',*,*,#16528,.F.);
#27961=ORIENTED_EDGE('',*,*,#19451,.T.);
#27962=ORIENTED_EDGE('',*,*,#17833,.F.);
#27963=ORIENTED_EDGE('',*,*,#19454,.F.);
#27964=ORIENTED_EDGE('',*,*,#16529,.T.);
#27965=ORIENTED_EDGE('',*,*,#19453,.T.);
#27966=ORIENTED_EDGE('',*,*,#17832,.T.);
#27967=ORIENTED_EDGE('',*,*,#19455,.F.);
#27968=ORIENTED_EDGE('',*,*,#16530,.F.);
#27969=ORIENTED_EDGE('',*,*,#19454,.T.);
#27970=ORIENTED_EDGE('',*,*,#17831,.F.);
#27971=ORIENTED_EDGE('',*,*,#19456,.F.);
#27972=ORIENTED_EDGE('',*,*,#16531,.T.);
#27973=ORIENTED_EDGE('',*,*,#19455,.T.);
#27974=ORIENTED_EDGE('',*,*,#17830,.T.);
#27975=ORIENTED_EDGE('',*,*,#19457,.F.);
#27976=ORIENTED_EDGE('',*,*,#16532,.F.);
#27977=ORIENTED_EDGE('',*,*,#19456,.T.);
#27978=ORIENTED_EDGE('',*,*,#17829,.F.);
#27979=ORIENTED_EDGE('',*,*,#19458,.F.);
#27980=ORIENTED_EDGE('',*,*,#16533,.T.);
#27981=ORIENTED_EDGE('',*,*,#19457,.T.);
#27982=ORIENTED_EDGE('',*,*,#17828,.T.);
#27983=ORIENTED_EDGE('',*,*,#19452,.F.);
#27984=ORIENTED_EDGE('',*,*,#16534,.F.);
#27985=ORIENTED_EDGE('',*,*,#19458,.T.);
#27986=ORIENTED_EDGE('',*,*,#17819,.F.);
#27987=ORIENTED_EDGE('',*,*,#19459,.F.);
#27988=ORIENTED_EDGE('',*,*,#16519,.T.);
#27989=ORIENTED_EDGE('',*,*,#19460,.T.);
#27990=ORIENTED_EDGE('',*,*,#17826,.T.);
#27991=ORIENTED_EDGE('',*,*,#19461,.F.);
#27992=ORIENTED_EDGE('',*,*,#16520,.F.);
#27993=ORIENTED_EDGE('',*,*,#19459,.T.);
#27994=ORIENTED_EDGE('',*,*,#17825,.F.);
#27995=ORIENTED_EDGE('',*,*,#19462,.F.);
#27996=ORIENTED_EDGE('',*,*,#16521,.T.);
#27997=ORIENTED_EDGE('',*,*,#19461,.T.);
#27998=ORIENTED_EDGE('',*,*,#17824,.T.);
#27999=ORIENTED_EDGE('',*,*,#19463,.F.);
#28000=ORIENTED_EDGE('',*,*,#16522,.F.);
#28001=ORIENTED_EDGE('',*,*,#19462,.T.);
#28002=ORIENTED_EDGE('',*,*,#17823,.F.);
#28003=ORIENTED_EDGE('',*,*,#19464,.F.);
#28004=ORIENTED_EDGE('',*,*,#16523,.T.);
#28005=ORIENTED_EDGE('',*,*,#19463,.T.);
#28006=ORIENTED_EDGE('',*,*,#17822,.T.);
#28007=ORIENTED_EDGE('',*,*,#19465,.F.);
#28008=ORIENTED_EDGE('',*,*,#16524,.F.);
#28009=ORIENTED_EDGE('',*,*,#19464,.T.);
#28010=ORIENTED_EDGE('',*,*,#17821,.F.);
#28011=ORIENTED_EDGE('',*,*,#19466,.F.);
#28012=ORIENTED_EDGE('',*,*,#16525,.T.);
#28013=ORIENTED_EDGE('',*,*,#19465,.T.);
#28014=ORIENTED_EDGE('',*,*,#17820,.T.);
#28015=ORIENTED_EDGE('',*,*,#19460,.F.);
#28016=ORIENTED_EDGE('',*,*,#16526,.F.);
#28017=ORIENTED_EDGE('',*,*,#19466,.T.);
#28018=ORIENTED_EDGE('',*,*,#19467,.F.);
#28019=ORIENTED_EDGE('',*,*,#17794,.F.);
#28020=ORIENTED_EDGE('',*,*,#19468,.F.);
#28021=ORIENTED_EDGE('',*,*,#17793,.T.);
#28022=ORIENTED_EDGE('',*,*,#19469,.T.);
#28023=ORIENTED_EDGE('',*,*,#19468,.T.);
#28024=ORIENTED_EDGE('',*,*,#17811,.F.);
#28025=ORIENTED_EDGE('',*,*,#19470,.F.);
#28026=ORIENTED_EDGE('',*,*,#16511,.T.);
#28027=ORIENTED_EDGE('',*,*,#19471,.T.);
#28028=ORIENTED_EDGE('',*,*,#17818,.T.);
#28029=ORIENTED_EDGE('',*,*,#19472,.F.);
#28030=ORIENTED_EDGE('',*,*,#16512,.F.);
#28031=ORIENTED_EDGE('',*,*,#19470,.T.);
#28032=ORIENTED_EDGE('',*,*,#17817,.F.);
#28033=ORIENTED_EDGE('',*,*,#19473,.F.);
#28034=ORIENTED_EDGE('',*,*,#16513,.T.);
#28035=ORIENTED_EDGE('',*,*,#19472,.T.);
#28036=ORIENTED_EDGE('',*,*,#17816,.T.);
#28037=ORIENTED_EDGE('',*,*,#19474,.F.);
#28038=ORIENTED_EDGE('',*,*,#16514,.F.);
#28039=ORIENTED_EDGE('',*,*,#19473,.T.);
#28040=ORIENTED_EDGE('',*,*,#17815,.F.);
#28041=ORIENTED_EDGE('',*,*,#19475,.F.);
#28042=ORIENTED_EDGE('',*,*,#16515,.T.);
#28043=ORIENTED_EDGE('',*,*,#19474,.T.);
#28044=ORIENTED_EDGE('',*,*,#17814,.T.);
#28045=ORIENTED_EDGE('',*,*,#19476,.F.);
#28046=ORIENTED_EDGE('',*,*,#16516,.F.);
#28047=ORIENTED_EDGE('',*,*,#19475,.T.);
#28048=ORIENTED_EDGE('',*,*,#17813,.F.);
#28049=ORIENTED_EDGE('',*,*,#19477,.F.);
#28050=ORIENTED_EDGE('',*,*,#16517,.T.);
#28051=ORIENTED_EDGE('',*,*,#19476,.T.);
#28052=ORIENTED_EDGE('',*,*,#17812,.T.);
#28053=ORIENTED_EDGE('',*,*,#19471,.F.);
#28054=ORIENTED_EDGE('',*,*,#16518,.F.);
#28055=ORIENTED_EDGE('',*,*,#19477,.T.);
#28056=ORIENTED_EDGE('',*,*,#17803,.F.);
#28057=ORIENTED_EDGE('',*,*,#19478,.F.);
#28058=ORIENTED_EDGE('',*,*,#16503,.T.);
#28059=ORIENTED_EDGE('',*,*,#19479,.T.);
#28060=ORIENTED_EDGE('',*,*,#17810,.T.);
#28061=ORIENTED_EDGE('',*,*,#19480,.F.);
#28062=ORIENTED_EDGE('',*,*,#16504,.F.);
#28063=ORIENTED_EDGE('',*,*,#19478,.T.);
#28064=ORIENTED_EDGE('',*,*,#17809,.F.);
#28065=ORIENTED_EDGE('',*,*,#19481,.F.);
#28066=ORIENTED_EDGE('',*,*,#16505,.T.);
#28067=ORIENTED_EDGE('',*,*,#19480,.T.);
#28068=ORIENTED_EDGE('',*,*,#17808,.T.);
#28069=ORIENTED_EDGE('',*,*,#19482,.F.);
#28070=ORIENTED_EDGE('',*,*,#16506,.F.);
#28071=ORIENTED_EDGE('',*,*,#19481,.T.);
#28072=ORIENTED_EDGE('',*,*,#17807,.F.);
#28073=ORIENTED_EDGE('',*,*,#19483,.F.);
#28074=ORIENTED_EDGE('',*,*,#16507,.T.);
#28075=ORIENTED_EDGE('',*,*,#19482,.T.);
#28076=ORIENTED_EDGE('',*,*,#17806,.T.);
#28077=ORIENTED_EDGE('',*,*,#19484,.F.);
#28078=ORIENTED_EDGE('',*,*,#16508,.F.);
#28079=ORIENTED_EDGE('',*,*,#19483,.T.);
#28080=ORIENTED_EDGE('',*,*,#17805,.F.);
#28081=ORIENTED_EDGE('',*,*,#19485,.F.);
#28082=ORIENTED_EDGE('',*,*,#16509,.T.);
#28083=ORIENTED_EDGE('',*,*,#19484,.T.);
#28084=ORIENTED_EDGE('',*,*,#17804,.T.);
#28085=ORIENTED_EDGE('',*,*,#19479,.F.);
#28086=ORIENTED_EDGE('',*,*,#16510,.F.);
#28087=ORIENTED_EDGE('',*,*,#19485,.T.);
#28088=ORIENTED_EDGE('',*,*,#17790,.T.);
#28089=ORIENTED_EDGE('',*,*,#19486,.F.);
#28090=ORIENTED_EDGE('',*,*,#16481,.F.);
#28091=ORIENTED_EDGE('',*,*,#19487,.F.);
#28092=ORIENTED_EDGE('',*,*,#17789,.F.);
#28093=ORIENTED_EDGE('',*,*,#19488,.F.);
#28094=ORIENTED_EDGE('',*,*,#16482,.T.);
#28095=ORIENTED_EDGE('',*,*,#19486,.T.);
#28096=ORIENTED_EDGE('',*,*,#17788,.T.);
#28097=ORIENTED_EDGE('',*,*,#19489,.F.);
#28098=ORIENTED_EDGE('',*,*,#16483,.F.);
#28099=ORIENTED_EDGE('',*,*,#19488,.T.);
#28100=ORIENTED_EDGE('',*,*,#17787,.F.);
#28101=ORIENTED_EDGE('',*,*,#19490,.F.);
#28102=ORIENTED_EDGE('',*,*,#16484,.T.);
#28103=ORIENTED_EDGE('',*,*,#19489,.T.);
#28104=ORIENTED_EDGE('',*,*,#16485,.F.);
#28105=ORIENTED_EDGE('',*,*,#19490,.T.);
#28106=ORIENTED_EDGE('',*,*,#17786,.T.);
#28107=ORIENTED_EDGE('',*,*,#19491,.F.);
#28108=ORIENTED_EDGE('',*,*,#17975,.T.);
#28109=ORIENTED_EDGE('',*,*,#19492,.F.);
#28110=ORIENTED_EDGE('',*,*,#15265,.F.);
#28111=ORIENTED_EDGE('',*,*,#18241,.T.);
#28112=ORIENTED_EDGE('',*,*,#17982,.F.);
#28113=ORIENTED_EDGE('',*,*,#19493,.F.);
#28114=ORIENTED_EDGE('',*,*,#15266,.T.);
#28115=ORIENTED_EDGE('',*,*,#19492,.T.);
#28116=ORIENTED_EDGE('',*,*,#17981,.T.);
#28117=ORIENTED_EDGE('',*,*,#18246,.F.);
#28118=ORIENTED_EDGE('',*,*,#15259,.F.);
#28119=ORIENTED_EDGE('',*,*,#19493,.T.);
#28120=ORIENTED_EDGE('',*,*,#17974,.T.);
#28121=ORIENTED_EDGE('',*,*,#19494,.F.);
#28122=ORIENTED_EDGE('',*,*,#15185,.F.);
#28123=ORIENTED_EDGE('',*,*,#19495,.F.);
#28124=ORIENTED_EDGE('',*,*,#17973,.F.);
#28125=ORIENTED_EDGE('',*,*,#19496,.F.);
#28126=ORIENTED_EDGE('',*,*,#15186,.T.);
#28127=ORIENTED_EDGE('',*,*,#19494,.T.);
#28128=ORIENTED_EDGE('',*,*,#17972,.T.);
#28129=ORIENTED_EDGE('',*,*,#18251,.F.);
#28130=ORIENTED_EDGE('',*,*,#15187,.F.);
#28131=ORIENTED_EDGE('',*,*,#19496,.T.);
#28132=ORIENTED_EDGE('',*,*,#16479,.F.);
#28133=ORIENTED_EDGE('',*,*,#19497,.F.);
#28134=ORIENTED_EDGE('',*,*,#17784,.F.);
#28135=ORIENTED_EDGE('',*,*,#19498,.F.);
#28136=ORIENTED_EDGE('',*,*,#17792,.F.);
#28137=ORIENTED_EDGE('',*,*,#19467,.T.);
#28138=ORIENTED_EDGE('',*,*,#19469,.F.);
#28139=ORIENTED_EDGE('',*,*,#17795,.F.);
#28140=ORIENTED_EDGE('',*,*,#19499,.F.);
#28141=ORIENTED_EDGE('',*,*,#16487,.F.);
#28142=ORIENTED_EDGE('',*,*,#19500,.F.);
#28143=ORIENTED_EDGE('',*,*,#16495,.F.);
#28144=ORIENTED_EDGE('',*,*,#19501,.F.);
#28145=ORIENTED_EDGE('',*,*,#17913,.F.);
#28146=ORIENTED_EDGE('',*,*,#19502,.F.);
#28147=ORIENTED_EDGE('',*,*,#15184,.T.);
#28148=ORIENTED_EDGE('',*,*,#18253,.T.);
#28149=ORIENTED_EDGE('',*,*,#17965,.T.);
#28150=ORIENTED_EDGE('',*,*,#19495,.T.);
#28151=ORIENTED_EDGE('',*,*,#16480,.T.);
#28152=ORIENTED_EDGE('',*,*,#19498,.T.);
#28153=ORIENTED_EDGE('',*,*,#17791,.T.);
#28154=ORIENTED_EDGE('',*,*,#19487,.T.);
#28155=ORIENTED_EDGE('',*,*,#17785,.T.);
#28156=ORIENTED_EDGE('',*,*,#19497,.T.);
#28157=ORIENTED_EDGE('',*,*,#16486,.T.);
#28158=ORIENTED_EDGE('',*,*,#19491,.T.);
#28159=ORIENTED_EDGE('',*,*,#17796,.T.);
#28160=ORIENTED_EDGE('',*,*,#19500,.T.);
#28161=ORIENTED_EDGE('',*,*,#16494,.T.);
#28162=ORIENTED_EDGE('',*,*,#19432,.T.);
#28163=ORIENTED_EDGE('',*,*,#16488,.T.);
#28164=ORIENTED_EDGE('',*,*,#19499,.T.);
#28165=ORIENTED_EDGE('',*,*,#17802,.T.);
#28166=ORIENTED_EDGE('',*,*,#19428,.T.);
#28167=ORIENTED_EDGE('',*,*,#16496,.T.);
#28168=ORIENTED_EDGE('',*,*,#19502,.T.);
#28169=ORIENTED_EDGE('',*,*,#17912,.T.);
#28170=ORIENTED_EDGE('',*,*,#19380,.T.);
#28171=ORIENTED_EDGE('',*,*,#17914,.T.);
#28172=ORIENTED_EDGE('',*,*,#19501,.T.);
#28173=ORIENTED_EDGE('',*,*,#16502,.T.);
#28174=ORIENTED_EDGE('',*,*,#19384,.T.);
#28175=ORIENTED_EDGE('',*,*,#17651,.T.);
#28176=ORIENTED_EDGE('',*,*,#19346,.T.);
#28177=ORIENTED_EDGE('',*,*,#16338,.T.);
#28178=ORIENTED_EDGE('',*,*,#19350,.T.);
#28179=TOROIDAL_SURFACE('',#29656,51.8495177166426,0.5);
#28180=TOROIDAL_SURFACE('',#29660,49.9116482040035,3.);
#28181=ADVANCED_FACE('',(#7600),#28179,.T.);
#28182=ADVANCED_FACE('',(#7601),#28180,.F.);
#28183=ADVANCED_FACE('',(#7602),#6907,.T.);
#28184=ADVANCED_FACE('',(#7603),#6908,.T.);
#28185=ADVANCED_FACE('',(#7604),#6909,.T.);
#28186=ADVANCED_FACE('',(#7605),#6910,.F.);
#28187=ADVANCED_FACE('',(#7606),#6911,.F.);
#28188=ADVANCED_FACE('',(#7607,#215,#216,#217,#218,#219,#220,#221,#222,
#223,#224,#225,#226,#227,#228,#229,#230,#231,#232,#233,#234,#235,#236,#237,
#238,#239,#240,#241,#242,#243,#244,#245,#246,#247,#248,#249,#250,#251,#252,
#253,#254,#255,#256,#257,#258,#259,#260,#261,#262,#263,#264,#265,#266,#267,
#268,#269,#270,#271,#272,#273,#274,#275,#276,#277,#278,#279,#280,#281,#282,
#283,#284,#285,#286,#287,#288,#289,#290,#291,#292,#293,#294,#295,#296,#297,
#298,#299,#300,#301,#302,#303,#304,#305,#306,#307,#308,#309,#310,#311,#312,
#313,#314,#315,#316,#317,#318,#319,#320,#321,#322,#323,#324,#325,#326,#327,
#328,#329,#330,#331,#332,#333,#334,#335,#336,#337,#338,#339,#340,#341,#342,
#343,#344,#345,#346,#347,#348,#349,#350,#351,#352,#353,#354,#355,#356,#357,
#358,#359,#360,#361,#362,#363,#364,#365,#366,#367,#368,#369,#370,#371,#372,
#373,#374,#375,#376,#377,#378,#379,#380,#381,#382,#383,#384,#385,#386,#387,
#388,#389,#390,#391),#596,.T.);
#28189=ADVANCED_FACE('',(#7608,#392,#393,#394,#395,#396,#397,#398,#399,
#400,#401,#402,#403,#404,#405,#406,#407,#408,#409,#410,#411,#412,#413,#414,
#415,#416,#417,#418,#419,#420,#421,#422,#423,#424,#425,#426,#427,#428,#429,
#430,#431,#432,#433,#434,#435,#436,#437,#438,#439,#440,#441,#442,#443,#444,
#445,#446,#447,#448,#449,#450,#451,#452,#453,#454,#455,#456,#457,#458,#459,
#460,#461,#462,#463,#464,#465,#466,#467,#468,#469,#470,#471,#472,#473,#474,
#475,#476,#477,#478,#479,#480,#481,#482,#483,#484,#485,#486,#487,#488,#489,
#490,#491,#492,#493,#494,#495,#496,#497,#498,#499,#500,#501,#502,#503,#504,
#505,#506,#507,#508,#509,#510,#511,#512,#513,#514,#515,#516,#517,#518,#519,
#520,#521,#522,#523,#524,#525,#526,#527,#528,#529,#530,#531,#532,#533,#534,
#535,#536,#537,#538,#539,#540,#541,#542,#543,#544,#545,#546,#547,#548,#549,
#550,#551,#552,#553,#554,#555,#556,#557,#558,#559,#560,#561,#562,#563,#564,
#565,#566,#567,#568,#569,#570,#571,#572,#573,#574,#575,#576),#597,.T.);
#28190=ADVANCED_FACE('',(#7609),#6912,.F.);
#28191=ADVANCED_FACE('',(#7610),#598,.F.);
#28192=ADVANCED_FACE('',(#7611),#599,.F.);
#28193=ADVANCED_FACE('',(#7612),#600,.F.);
#28194=ADVANCED_FACE('',(#7613),#6913,.F.);
#28195=ADVANCED_FACE('',(#7614),#6914,.F.);
#28196=ADVANCED_FACE('',(#7615),#601,.F.);
#28197=ADVANCED_FACE('',(#7616),#602,.F.);
#28198=ADVANCED_FACE('',(#7617),#6915,.F.);
#28199=ADVANCED_FACE('',(#7618),#603,.F.);
#28200=ADVANCED_FACE('',(#7619),#604,.F.);
#28201=ADVANCED_FACE('',(#7620),#605,.F.);
#28202=ADVANCED_FACE('',(#7621),#6916,.F.);
#28203=ADVANCED_FACE('',(#7622),#6917,.F.);
#28204=ADVANCED_FACE('',(#7623),#606,.F.);
#28205=ADVANCED_FACE('',(#7624),#607,.F.);
#28206=ADVANCED_FACE('',(#7625),#608,.F.);
#28207=ADVANCED_FACE('',(#7626),#6918,.F.);
#28208=ADVANCED_FACE('',(#7627),#6919,.F.);
#28209=ADVANCED_FACE('',(#7628),#609,.F.);
#28210=ADVANCED_FACE('',(#7629),#610,.F.);
#28211=ADVANCED_FACE('',(#7630),#611,.F.);
#28212=ADVANCED_FACE('',(#7631),#6920,.F.);
#28213=ADVANCED_FACE('',(#7632),#6921,.F.);
#28214=ADVANCED_FACE('',(#7633),#612,.F.);
#28215=ADVANCED_FACE('',(#7634),#613,.F.);
#28216=ADVANCED_FACE('',(#7635),#614,.F.);
#28217=ADVANCED_FACE('',(#7636),#6922,.F.);
#28218=ADVANCED_FACE('',(#7637),#6923,.F.);
#28219=ADVANCED_FACE('',(#7638),#615,.F.);
#28220=ADVANCED_FACE('',(#7639),#616,.F.);
#28221=ADVANCED_FACE('',(#7640),#617,.F.);
#28222=ADVANCED_FACE('',(#7641),#6924,.F.);
#28223=ADVANCED_FACE('',(#7642),#6925,.F.);
#28224=ADVANCED_FACE('',(#7643),#618,.F.);
#28225=ADVANCED_FACE('',(#7644),#6926,.F.);
#28226=ADVANCED_FACE('',(#7645),#619,.F.);
#28227=ADVANCED_FACE('',(#7646),#6927,.F.);
#28228=ADVANCED_FACE('',(#7647),#620,.F.);
#28229=ADVANCED_FACE('',(#7648),#6928,.F.);
#28230=ADVANCED_FACE('',(#7649),#6929,.F.);
#28231=ADVANCED_FACE('',(#7650),#621,.F.);
#28232=ADVANCED_FACE('',(#7651),#6930,.F.);
#28233=ADVANCED_FACE('',(#7652),#622,.F.);
#28234=ADVANCED_FACE('',(#7653),#6931,.F.);
#28235=ADVANCED_FACE('',(#7654),#623,.F.);
#28236=ADVANCED_FACE('',(#7655),#6932,.F.);
#28237=ADVANCED_FACE('',(#7656),#624,.F.);
#28238=ADVANCED_FACE('',(#7657),#6933,.F.);
#28239=ADVANCED_FACE('',(#7658),#625,.F.);
#28240=ADVANCED_FACE('',(#7659),#6934,.F.);
#28241=ADVANCED_FACE('',(#7660),#626,.F.);
#28242=ADVANCED_FACE('',(#7661),#6935,.F.);
#28243=ADVANCED_FACE('',(#7662),#627,.F.);
#28244=ADVANCED_FACE('',(#7663),#6936,.F.);
#28245=ADVANCED_FACE('',(#7664),#628,.F.);
#28246=ADVANCED_FACE('',(#7665),#629,.F.);
#28247=ADVANCED_FACE('',(#7666),#6937,.F.);
#28248=ADVANCED_FACE('',(#7667),#630,.F.);
#28249=ADVANCED_FACE('',(#7668),#6938,.F.);
#28250=ADVANCED_FACE('',(#7669),#631,.F.);
#28251=ADVANCED_FACE('',(#7670),#6939,.F.);
#28252=ADVANCED_FACE('',(#7671),#632,.F.);
#28253=ADVANCED_FACE('',(#7672),#6940,.F.);
#28254=ADVANCED_FACE('',(#7673),#633,.F.);
#28255=ADVANCED_FACE('',(#7674),#6941,.F.);
#28256=ADVANCED_FACE('',(#7675),#634,.F.);
#28257=ADVANCED_FACE('',(#7676),#6942,.F.);
#28258=ADVANCED_FACE('',(#7677),#635,.F.);
#28259=ADVANCED_FACE('',(#7678),#6943,.F.);
#28260=ADVANCED_FACE('',(#7679),#636,.F.);
#28261=ADVANCED_FACE('',(#7680),#6944,.F.);
#28262=ADVANCED_FACE('',(#7681),#637,.F.);
#28263=ADVANCED_FACE('',(#7682),#6945,.F.);
#28264=ADVANCED_FACE('',(#7683),#638,.F.);
#28265=ADVANCED_FACE('',(#7684),#6946,.F.);
#28266=ADVANCED_FACE('',(#7685),#639,.F.);
#28267=ADVANCED_FACE('',(#7686),#6947,.F.);
#28268=ADVANCED_FACE('',(#7687),#640,.F.);
#28269=ADVANCED_FACE('',(#7688),#6948,.F.);
#28270=ADVANCED_FACE('',(#7689),#641,.F.);
#28271=ADVANCED_FACE('',(#7690),#6949,.F.);
#28272=ADVANCED_FACE('',(#7691),#642,.F.);
#28273=ADVANCED_FACE('',(#7692),#6950,.F.);
#28274=ADVANCED_FACE('',(#7693),#643,.F.);
#28275=ADVANCED_FACE('',(#7694),#6951,.F.);
#28276=ADVANCED_FACE('',(#7695),#644,.F.);
#28277=ADVANCED_FACE('',(#7696),#6952,.F.);
#28278=ADVANCED_FACE('',(#7697),#645,.F.);
#28279=ADVANCED_FACE('',(#7698),#6953,.F.);
#28280=ADVANCED_FACE('',(#7699),#6954,.F.);
#28281=ADVANCED_FACE('',(#7700),#646,.F.);
#28282=ADVANCED_FACE('',(#7701),#6955,.F.);
#28283=ADVANCED_FACE('',(#7702),#647,.F.);
#28284=ADVANCED_FACE('',(#7703),#6956,.F.);
#28285=ADVANCED_FACE('',(#7704),#648,.F.);
#28286=ADVANCED_FACE('',(#7705),#6957,.F.);
#28287=ADVANCED_FACE('',(#7706),#649,.F.);
#28288=ADVANCED_FACE('',(#7707),#6958,.F.);
#28289=ADVANCED_FACE('',(#7708),#650,.F.);
#28290=ADVANCED_FACE('',(#7709),#6959,.F.);
#28291=ADVANCED_FACE('',(#7710),#651,.F.);
#28292=ADVANCED_FACE('',(#7711),#6960,.F.);
#28293=ADVANCED_FACE('',(#7712),#652,.F.);
#28294=ADVANCED_FACE('',(#7713),#6961,.F.);
#28295=ADVANCED_FACE('',(#7714),#653,.F.);
#28296=ADVANCED_FACE('',(#7715),#654,.F.);
#28297=ADVANCED_FACE('',(#7716),#6962,.F.);
#28298=ADVANCED_FACE('',(#7717),#655,.F.);
#28299=ADVANCED_FACE('',(#7718),#6963,.F.);
#28300=ADVANCED_FACE('',(#7719),#656,.F.);
#28301=ADVANCED_FACE('',(#7720),#6964,.F.);
#28302=ADVANCED_FACE('',(#7721),#657,.F.);
#28303=ADVANCED_FACE('',(#7722),#6965,.F.);
#28304=ADVANCED_FACE('',(#7723),#658,.F.);
#28305=ADVANCED_FACE('',(#7724),#6966,.F.);
#28306=ADVANCED_FACE('',(#7725),#659,.F.);
#28307=ADVANCED_FACE('',(#7726),#6967,.F.);
#28308=ADVANCED_FACE('',(#7727),#660,.F.);
#28309=ADVANCED_FACE('',(#7728),#6968,.F.);
#28310=ADVANCED_FACE('',(#7729),#661,.F.);
#28311=ADVANCED_FACE('',(#7730),#6969,.F.);
#28312=ADVANCED_FACE('',(#7731),#662,.F.);
#28313=ADVANCED_FACE('',(#7732),#6970,.F.);
#28314=ADVANCED_FACE('',(#7733),#663,.F.);
#28315=ADVANCED_FACE('',(#7734),#6971,.F.);
#28316=ADVANCED_FACE('',(#7735),#664,.F.);
#28317=ADVANCED_FACE('',(#7736),#6972,.F.);
#28318=ADVANCED_FACE('',(#7737),#665,.F.);
#28319=ADVANCED_FACE('',(#7738),#6973,.F.);
#28320=ADVANCED_FACE('',(#7739),#666,.F.);
#28321=ADVANCED_FACE('',(#7740),#6974,.F.);
#28322=ADVANCED_FACE('',(#7741),#6975,.F.);
#28323=ADVANCED_FACE('',(#7742),#667,.F.);
#28324=ADVANCED_FACE('',(#7743),#6976,.F.);
#28325=ADVANCED_FACE('',(#7744),#668,.F.);
#28326=ADVANCED_FACE('',(#7745),#6977,.F.);
#28327=ADVANCED_FACE('',(#7746),#669,.F.);
#28328=ADVANCED_FACE('',(#7747),#6978,.F.);
#28329=ADVANCED_FACE('',(#7748),#670,.F.);
#28330=ADVANCED_FACE('',(#7749),#6979,.F.);
#28331=ADVANCED_FACE('',(#7750),#671,.F.);
#28332=ADVANCED_FACE('',(#7751),#6980,.F.);
#28333=ADVANCED_FACE('',(#7752),#672,.F.);
#28334=ADVANCED_FACE('',(#7753),#6981,.F.);
#28335=ADVANCED_FACE('',(#7754),#673,.F.);
#28336=ADVANCED_FACE('',(#7755),#6982,.F.);
#28337=ADVANCED_FACE('',(#7756),#674,.F.);
#28338=ADVANCED_FACE('',(#7757),#6983,.F.);
#28339=ADVANCED_FACE('',(#7758),#675,.F.);
#28340=ADVANCED_FACE('',(#7759),#6984,.F.);
#28341=ADVANCED_FACE('',(#7760),#676,.F.);
#28342=ADVANCED_FACE('',(#7761),#6985,.F.);
#28343=ADVANCED_FACE('',(#7762),#677,.F.);
#28344=ADVANCED_FACE('',(#7763),#6986,.F.);
#28345=ADVANCED_FACE('',(#7764),#678,.F.);
#28346=ADVANCED_FACE('',(#7765),#6987,.F.);
#28347=ADVANCED_FACE('',(#7766),#679,.F.);
#28348=ADVANCED_FACE('',(#7767),#6988,.F.);
#28349=ADVANCED_FACE('',(#7768),#680,.F.);
#28350=ADVANCED_FACE('',(#7769),#6989,.F.);
#28351=ADVANCED_FACE('',(#7770),#681,.F.);
#28352=ADVANCED_FACE('',(#7771),#6990,.F.);
#28353=ADVANCED_FACE('',(#7772),#682,.F.);
#28354=ADVANCED_FACE('',(#7773),#6991,.F.);
#28355=ADVANCED_FACE('',(#7774),#683,.F.);
#28356=ADVANCED_FACE('',(#7775),#684,.F.);
#28357=ADVANCED_FACE('',(#7776),#6992,.F.);
#28358=ADVANCED_FACE('',(#7777),#685,.F.);
#28359=ADVANCED_FACE('',(#7778),#6993,.F.);
#28360=ADVANCED_FACE('',(#7779),#686,.F.);
#28361=ADVANCED_FACE('',(#7780),#6994,.F.);
#28362=ADVANCED_FACE('',(#7781),#687,.F.);
#28363=ADVANCED_FACE('',(#7782),#6995,.F.);
#28364=ADVANCED_FACE('',(#7783),#688,.F.);
#28365=ADVANCED_FACE('',(#7784),#6996,.F.);
#28366=ADVANCED_FACE('',(#7785),#689,.F.);
#28367=ADVANCED_FACE('',(#7786),#6997,.F.);
#28368=ADVANCED_FACE('',(#7787),#690,.F.);
#28369=ADVANCED_FACE('',(#7788),#6998,.F.);
#28370=ADVANCED_FACE('',(#7789),#6999,.F.);
#28371=ADVANCED_FACE('',(#7790),#7000,.F.);
#28372=ADVANCED_FACE('',(#7791),#83,.F.);
#28373=ADVANCED_FACE('',(#7792),#7001,.F.);
#28374=ADVANCED_FACE('',(#7793),#7002,.F.);
#28375=ADVANCED_FACE('',(#7794),#7003,.F.);
#28376=ADVANCED_FACE('',(#7795,#577),#691,.T.);
#28377=ADVANCED_FACE('',(#7796,#578),#692,.T.);
#28378=ADVANCED_FACE('',(#7797,#579),#693,.T.);
#28379=ADVANCED_FACE('',(#7798),#19,.F.);
#28380=ADVANCED_FACE('',(#7799),#20,.F.);
#28381=ADVANCED_FACE('',(#7800),#21,.F.);
#28382=ADVANCED_FACE('',(#7801),#22,.F.);
#28383=ADVANCED_FACE('',(#7802),#23,.F.);
#28384=ADVANCED_FACE('',(#7803),#24,.F.);
#28385=ADVANCED_FACE('',(#7804),#25,.F.);
#28386=ADVANCED_FACE('',(#7805),#26,.F.);
#28387=ADVANCED_FACE('',(#7806),#7004,.F.);
#28388=ADVANCED_FACE('',(#7807),#7005,.F.);
#28389=ADVANCED_FACE('',(#7808),#7006,.F.);
#28390=ADVANCED_FACE('',(#7809),#694,.F.);
#28391=ADVANCED_FACE('',(#7810),#7007,.F.);
#28392=ADVANCED_FACE('',(#7811),#695,.F.);
#28393=ADVANCED_FACE('',(#7812),#7008,.F.);
#28394=ADVANCED_FACE('',(#7813),#7009,.F.);
#28395=ADVANCED_FACE('',(#7814),#696,.F.);
#28396=ADVANCED_FACE('',(#7815),#7010,.F.);
#28397=ADVANCED_FACE('',(#7816),#7011,.F.);
#28398=ADVANCED_FACE('',(#7817),#697,.F.);
#28399=ADVANCED_FACE('',(#7818),#7012,.F.);
#28400=ADVANCED_FACE('',(#7819),#7013,.F.);
#28401=ADVANCED_FACE('',(#7820),#698,.F.);
#28402=ADVANCED_FACE('',(#7821),#7014,.F.);
#28403=ADVANCED_FACE('',(#7822),#7015,.F.);
#28404=ADVANCED_FACE('',(#7823),#699,.F.);
#28405=ADVANCED_FACE('',(#7824),#7016,.F.);
#28406=ADVANCED_FACE('',(#7825),#7017,.F.);
#28407=ADVANCED_FACE('',(#7826),#700,.F.);
#28408=ADVANCED_FACE('',(#7827),#7018,.F.);
#28409=ADVANCED_FACE('',(#7828),#701,.F.);
#28410=ADVANCED_FACE('',(#7829),#7019,.F.);
#28411=ADVANCED_FACE('',(#7830),#702,.F.);
#28412=ADVANCED_FACE('',(#7831),#7020,.F.);
#28413=ADVANCED_FACE('',(#7832),#7021,.F.);
#28414=ADVANCED_FACE('',(#7833),#703,.F.);
#28415=ADVANCED_FACE('',(#7834),#7022,.F.);
#28416=ADVANCED_FACE('',(#7835),#704,.F.);
#28417=ADVANCED_FACE('',(#7836),#7023,.F.);
#28418=ADVANCED_FACE('',(#7837),#705,.F.);
#28419=ADVANCED_FACE('',(#7838),#7024,.F.);
#28420=ADVANCED_FACE('',(#7839),#706,.F.);
#28421=ADVANCED_FACE('',(#7840),#7025,.F.);
#28422=ADVANCED_FACE('',(#7841),#707,.F.);
#28423=ADVANCED_FACE('',(#7842),#7026,.F.);
#28424=ADVANCED_FACE('',(#7843),#708,.F.);
#28425=ADVANCED_FACE('',(#7844),#7027,.F.);
#28426=ADVANCED_FACE('',(#7845),#709,.F.);
#28427=ADVANCED_FACE('',(#7846),#7028,.F.);
#28428=ADVANCED_FACE('',(#7847),#710,.F.);
#28429=ADVANCED_FACE('',(#7848),#711,.F.);
#28430=ADVANCED_FACE('',(#7849),#7029,.F.);
#28431=ADVANCED_FACE('',(#7850),#712,.F.);
#28432=ADVANCED_FACE('',(#7851),#7030,.F.);
#28433=ADVANCED_FACE('',(#7852),#713,.F.);
#28434=ADVANCED_FACE('',(#7853),#7031,.F.);
#28435=ADVANCED_FACE('',(#7854),#714,.F.);
#28436=ADVANCED_FACE('',(#7855),#7032,.F.);
#28437=ADVANCED_FACE('',(#7856),#715,.F.);
#28438=ADVANCED_FACE('',(#7857),#7033,.F.);
#28439=ADVANCED_FACE('',(#7858),#716,.F.);
#28440=ADVANCED_FACE('',(#7859),#7034,.F.);
#28441=ADVANCED_FACE('',(#7860),#717,.F.);
#28442=ADVANCED_FACE('',(#7861),#7035,.F.);
#28443=ADVANCED_FACE('',(#7862),#718,.F.);
#28444=ADVANCED_FACE('',(#7863),#7036,.F.);
#28445=ADVANCED_FACE('',(#7864),#719,.F.);
#28446=ADVANCED_FACE('',(#7865),#7037,.F.);
#28447=ADVANCED_FACE('',(#7866),#720,.F.);
#28448=ADVANCED_FACE('',(#7867),#7038,.F.);
#28449=ADVANCED_FACE('',(#7868),#721,.F.);
#28450=ADVANCED_FACE('',(#7869),#7039,.F.);
#28451=ADVANCED_FACE('',(#7870),#722,.F.);
#28452=ADVANCED_FACE('',(#7871),#7040,.F.);
#28453=ADVANCED_FACE('',(#7872),#723,.F.);
#28454=ADVANCED_FACE('',(#7873),#7041,.F.);
#28455=ADVANCED_FACE('',(#7874),#724,.F.);
#28456=ADVANCED_FACE('',(#7875),#7042,.F.);
#28457=ADVANCED_FACE('',(#7876),#725,.F.);
#28458=ADVANCED_FACE('',(#7877),#7043,.F.);
#28459=ADVANCED_FACE('',(#7878),#726,.F.);
#28460=ADVANCED_FACE('',(#7879),#7044,.F.);
#28461=ADVANCED_FACE('',(#7880),#727,.F.);
#28462=ADVANCED_FACE('',(#7881),#7045,.F.);
#28463=ADVANCED_FACE('',(#7882),#7046,.F.);
#28464=ADVANCED_FACE('',(#7883),#728,.F.);
#28465=ADVANCED_FACE('',(#7884),#7047,.F.);
#28466=ADVANCED_FACE('',(#7885),#729,.F.);
#28467=ADVANCED_FACE('',(#7886),#7048,.F.);
#28468=ADVANCED_FACE('',(#7887),#730,.F.);
#28469=ADVANCED_FACE('',(#7888),#7049,.F.);
#28470=ADVANCED_FACE('',(#7889),#731,.F.);
#28471=ADVANCED_FACE('',(#7890),#7050,.F.);
#28472=ADVANCED_FACE('',(#7891),#732,.F.);
#28473=ADVANCED_FACE('',(#7892),#7051,.F.);
#28474=ADVANCED_FACE('',(#7893),#733,.F.);
#28475=ADVANCED_FACE('',(#7894),#7052,.F.);
#28476=ADVANCED_FACE('',(#7895),#734,.F.);
#28477=ADVANCED_FACE('',(#7896),#7053,.F.);
#28478=ADVANCED_FACE('',(#7897),#735,.F.);
#28479=ADVANCED_FACE('',(#7898),#736,.F.);
#28480=ADVANCED_FACE('',(#7899),#7054,.F.);
#28481=ADVANCED_FACE('',(#7900),#737,.F.);
#28482=ADVANCED_FACE('',(#7901),#7055,.F.);
#28483=ADVANCED_FACE('',(#7902),#738,.F.);
#28484=ADVANCED_FACE('',(#7903),#7056,.F.);
#28485=ADVANCED_FACE('',(#7904),#739,.F.);
#28486=ADVANCED_FACE('',(#7905),#7057,.F.);
#28487=ADVANCED_FACE('',(#7906),#740,.F.);
#28488=ADVANCED_FACE('',(#7907),#7058,.F.);
#28489=ADVANCED_FACE('',(#7908),#741,.F.);
#28490=ADVANCED_FACE('',(#7909),#7059,.F.);
#28491=ADVANCED_FACE('',(#7910),#742,.F.);
#28492=ADVANCED_FACE('',(#7911),#7060,.F.);
#28493=ADVANCED_FACE('',(#7912),#743,.F.);
#28494=ADVANCED_FACE('',(#7913),#7061,.F.);
#28495=ADVANCED_FACE('',(#7914),#744,.F.);
#28496=ADVANCED_FACE('',(#7915),#7062,.F.);
#28497=ADVANCED_FACE('',(#7916),#745,.F.);
#28498=ADVANCED_FACE('',(#7917),#7063,.F.);
#28499=ADVANCED_FACE('',(#7918),#746,.F.);
#28500=ADVANCED_FACE('',(#7919),#7064,.F.);
#28501=ADVANCED_FACE('',(#7920),#747,.F.);
#28502=ADVANCED_FACE('',(#7921),#7065,.F.);
#28503=ADVANCED_FACE('',(#7922),#748,.F.);
#28504=ADVANCED_FACE('',(#7923),#7066,.F.);
#28505=ADVANCED_FACE('',(#7924),#7067,.F.);
#28506=ADVANCED_FACE('',(#7925),#749,.F.);
#28507=ADVANCED_FACE('',(#7926),#7068,.F.);
#28508=ADVANCED_FACE('',(#7927),#750,.F.);
#28509=ADVANCED_FACE('',(#7928),#7069,.F.);
#28510=ADVANCED_FACE('',(#7929),#751,.F.);
#28511=ADVANCED_FACE('',(#7930),#7070,.F.);
#28512=ADVANCED_FACE('',(#7931),#752,.F.);
#28513=ADVANCED_FACE('',(#7932),#7071,.F.);
#28514=ADVANCED_FACE('',(#7933),#753,.F.);
#28515=ADVANCED_FACE('',(#7934),#7072,.F.);
#28516=ADVANCED_FACE('',(#7935),#754,.F.);
#28517=ADVANCED_FACE('',(#7936),#7073,.F.);
#28518=ADVANCED_FACE('',(#7937),#755,.F.);
#28519=ADVANCED_FACE('',(#7938),#7074,.F.);
#28520=ADVANCED_FACE('',(#7939),#756,.F.);
#28521=ADVANCED_FACE('',(#7940),#7075,.F.);
#28522=ADVANCED_FACE('',(#7941),#757,.F.);
#28523=ADVANCED_FACE('',(#7942),#7076,.F.);
#28524=ADVANCED_FACE('',(#7943),#758,.F.);
#28525=ADVANCED_FACE('',(#7944),#7077,.F.);
#28526=ADVANCED_FACE('',(#7945),#759,.F.);
#28527=ADVANCED_FACE('',(#7946),#7078,.F.);
#28528=ADVANCED_FACE('',(#7947),#760,.F.);
#28529=ADVANCED_FACE('',(#7948),#7079,.F.);
#28530=ADVANCED_FACE('',(#7949),#761,.F.);
#28531=ADVANCED_FACE('',(#7950),#7080,.F.);
#28532=ADVANCED_FACE('',(#7951),#762,.F.);
#28533=ADVANCED_FACE('',(#7952),#7081,.F.);
#28534=ADVANCED_FACE('',(#7953),#763,.F.);
#28535=ADVANCED_FACE('',(#7954),#7082,.F.);
#28536=ADVANCED_FACE('',(#7955),#764,.F.);
#28537=ADVANCED_FACE('',(#7956),#7083,.F.);
#28538=ADVANCED_FACE('',(#7957),#765,.F.);
#28539=ADVANCED_FACE('',(#7958),#766,.F.);
#28540=ADVANCED_FACE('',(#7959),#7084,.F.);
#28541=ADVANCED_FACE('',(#7960),#767,.F.);
#28542=ADVANCED_FACE('',(#7961),#7085,.F.);
#28543=ADVANCED_FACE('',(#7962),#768,.F.);
#28544=ADVANCED_FACE('',(#7963),#7086,.F.);
#28545=ADVANCED_FACE('',(#7964),#769,.F.);
#28546=ADVANCED_FACE('',(#7965),#7087,.F.);
#28547=ADVANCED_FACE('',(#7966),#770,.F.);
#28548=ADVANCED_FACE('',(#7967),#7088,.F.);
#28549=ADVANCED_FACE('',(#7968),#771,.F.);
#28550=ADVANCED_FACE('',(#7969),#7089,.F.);
#28551=ADVANCED_FACE('',(#7970),#772,.F.);
#28552=ADVANCED_FACE('',(#7971),#7090,.F.);
#28553=ADVANCED_FACE('',(#7972),#7091,.F.);
#28554=ADVANCED_FACE('',(#7973),#7092,.F.);
#28555=ADVANCED_FACE('',(#7974),#84,.F.);
#28556=ADVANCED_FACE('',(#7975),#7093,.F.);
#28557=ADVANCED_FACE('',(#7976),#7094,.F.);
#28558=ADVANCED_FACE('',(#7977),#27,.T.);
#28559=ADVANCED_FACE('',(#7978),#28,.T.);
#28560=ADVANCED_FACE('',(#7979),#29,.T.);
#28561=ADVANCED_FACE('',(#7980),#30,.T.);
#28562=ADVANCED_FACE('',(#7981),#31,.T.);
#28563=ADVANCED_FACE('',(#7982),#32,.T.);
#28564=ADVANCED_FACE('',(#7983),#33,.T.);
#28565=ADVANCED_FACE('',(#7984),#34,.T.);
#28566=ADVANCED_FACE('',(#7985),#773,.F.);
#28567=ADVANCED_FACE('',(#7986),#774,.F.);
#28568=ADVANCED_FACE('',(#7987),#775,.F.);
#28569=ADVANCED_FACE('',(#7988),#7095,.F.);
#28570=ADVANCED_FACE('',(#7989),#7096,.F.);
#28571=ADVANCED_FACE('',(#7990),#776,.F.);
#28572=ADVANCED_FACE('',(#7991),#777,.F.);
#28573=ADVANCED_FACE('',(#7992),#7097,.F.);
#28574=ADVANCED_FACE('',(#7993),#778,.F.);
#28575=ADVANCED_FACE('',(#7994),#779,.F.);
#28576=ADVANCED_FACE('',(#7995),#780,.F.);
#28577=ADVANCED_FACE('',(#7996),#7098,.F.);
#28578=ADVANCED_FACE('',(#7997),#7099,.F.);
#28579=ADVANCED_FACE('',(#7998),#781,.F.);
#28580=ADVANCED_FACE('',(#7999),#782,.F.);
#28581=ADVANCED_FACE('',(#8000),#783,.F.);
#28582=ADVANCED_FACE('',(#8001),#7100,.F.);
#28583=ADVANCED_FACE('',(#8002),#7101,.F.);
#28584=ADVANCED_FACE('',(#8003),#784,.F.);
#28585=ADVANCED_FACE('',(#8004),#785,.F.);
#28586=ADVANCED_FACE('',(#8005),#786,.F.);
#28587=ADVANCED_FACE('',(#8006),#7102,.F.);
#28588=ADVANCED_FACE('',(#8007),#7103,.F.);
#28589=ADVANCED_FACE('',(#8008),#787,.F.);
#28590=ADVANCED_FACE('',(#8009),#788,.F.);
#28591=ADVANCED_FACE('',(#8010),#789,.F.);
#28592=ADVANCED_FACE('',(#8011),#7104,.F.);
#28593=ADVANCED_FACE('',(#8012),#7105,.F.);
#28594=ADVANCED_FACE('',(#8013),#790,.F.);
#28595=ADVANCED_FACE('',(#8014),#791,.F.);
#28596=ADVANCED_FACE('',(#8015),#792,.F.);
#28597=ADVANCED_FACE('',(#8016),#7106,.F.);
#28598=ADVANCED_FACE('',(#8017),#7107,.F.);
#28599=ADVANCED_FACE('',(#8018),#793,.F.);
#28600=ADVANCED_FACE('',(#8019),#794,.F.);
#28601=ADVANCED_FACE('',(#8020),#7108,.F.);
#28602=ADVANCED_FACE('',(#8021),#795,.F.);
#28603=ADVANCED_FACE('',(#8022),#7109,.F.);
#28604=ADVANCED_FACE('',(#8023),#796,.F.);
#28605=ADVANCED_FACE('',(#8024),#7110,.F.);
#28606=ADVANCED_FACE('',(#8025),#797,.F.);
#28607=ADVANCED_FACE('',(#8026),#7111,.F.);
#28608=ADVANCED_FACE('',(#8027),#798,.F.);
#28609=ADVANCED_FACE('',(#8028),#7112,.F.);
#28610=ADVANCED_FACE('',(#8029),#799,.F.);
#28611=ADVANCED_FACE('',(#8030),#7113,.F.);
#28612=ADVANCED_FACE('',(#8031),#800,.F.);
#28613=ADVANCED_FACE('',(#8032),#7114,.F.);
#28614=ADVANCED_FACE('',(#8033),#801,.F.);
#28615=ADVANCED_FACE('',(#8034),#7115,.F.);
#28616=ADVANCED_FACE('',(#8035),#802,.F.);
#28617=ADVANCED_FACE('',(#8036),#7116,.F.);
#28618=ADVANCED_FACE('',(#8037),#803,.F.);
#28619=ADVANCED_FACE('',(#8038),#804,.F.);
#28620=ADVANCED_FACE('',(#8039),#7117,.F.);
#28621=ADVANCED_FACE('',(#8040),#805,.F.);
#28622=ADVANCED_FACE('',(#8041),#7118,.F.);
#28623=ADVANCED_FACE('',(#8042),#806,.F.);
#28624=ADVANCED_FACE('',(#8043),#7119,.F.);
#28625=ADVANCED_FACE('',(#8044),#807,.F.);
#28626=ADVANCED_FACE('',(#8045),#7120,.F.);
#28627=ADVANCED_FACE('',(#8046),#808,.F.);
#28628=ADVANCED_FACE('',(#8047),#7121,.F.);
#28629=ADVANCED_FACE('',(#8048),#809,.F.);
#28630=ADVANCED_FACE('',(#8049),#7122,.F.);
#28631=ADVANCED_FACE('',(#8050),#810,.F.);
#28632=ADVANCED_FACE('',(#8051),#7123,.F.);
#28633=ADVANCED_FACE('',(#8052),#811,.F.);
#28634=ADVANCED_FACE('',(#8053),#7124,.F.);
#28635=ADVANCED_FACE('',(#8054),#812,.F.);
#28636=ADVANCED_FACE('',(#8055),#7125,.F.);
#28637=ADVANCED_FACE('',(#8056),#813,.F.);
#28638=ADVANCED_FACE('',(#8057),#7126,.F.);
#28639=ADVANCED_FACE('',(#8058),#814,.F.);
#28640=ADVANCED_FACE('',(#8059),#7127,.F.);
#28641=ADVANCED_FACE('',(#8060),#815,.F.);
#28642=ADVANCED_FACE('',(#8061),#7128,.F.);
#28643=ADVANCED_FACE('',(#8062),#816,.F.);
#28644=ADVANCED_FACE('',(#8063),#7129,.F.);
#28645=ADVANCED_FACE('',(#8064),#817,.F.);
#28646=ADVANCED_FACE('',(#8065),#7130,.F.);
#28647=ADVANCED_FACE('',(#8066),#818,.F.);
#28648=ADVANCED_FACE('',(#8067),#819,.F.);
#28649=ADVANCED_FACE('',(#8068),#7131,.F.);
#28650=ADVANCED_FACE('',(#8069),#820,.F.);
#28651=ADVANCED_FACE('',(#8070),#7132,.F.);
#28652=ADVANCED_FACE('',(#8071),#821,.F.);
#28653=ADVANCED_FACE('',(#8072),#7133,.F.);
#28654=ADVANCED_FACE('',(#8073),#822,.F.);
#28655=ADVANCED_FACE('',(#8074),#7134,.F.);
#28656=ADVANCED_FACE('',(#8075),#823,.F.);
#28657=ADVANCED_FACE('',(#8076),#7135,.F.);
#28658=ADVANCED_FACE('',(#8077),#824,.F.);
#28659=ADVANCED_FACE('',(#8078),#7136,.F.);
#28660=ADVANCED_FACE('',(#8079),#825,.F.);
#28661=ADVANCED_FACE('',(#8080),#7137,.F.);
#28662=ADVANCED_FACE('',(#8081),#826,.F.);
#28663=ADVANCED_FACE('',(#8082),#7138,.F.);
#28664=ADVANCED_FACE('',(#8083),#827,.F.);
#28665=ADVANCED_FACE('',(#8084),#7139,.F.);
#28666=ADVANCED_FACE('',(#8085),#828,.F.);
#28667=ADVANCED_FACE('',(#8086),#829,.F.);
#28668=ADVANCED_FACE('',(#8087),#7140,.F.);
#28669=ADVANCED_FACE('',(#8088),#830,.F.);
#28670=ADVANCED_FACE('',(#8089),#7141,.F.);
#28671=ADVANCED_FACE('',(#8090),#831,.F.);
#28672=ADVANCED_FACE('',(#8091),#7142,.F.);
#28673=ADVANCED_FACE('',(#8092),#832,.F.);
#28674=ADVANCED_FACE('',(#8093),#7143,.F.);
#28675=ADVANCED_FACE('',(#8094),#833,.F.);
#28676=ADVANCED_FACE('',(#8095),#7144,.F.);
#28677=ADVANCED_FACE('',(#8096),#834,.F.);
#28678=ADVANCED_FACE('',(#8097),#7145,.F.);
#28679=ADVANCED_FACE('',(#8098),#835,.F.);
#28680=ADVANCED_FACE('',(#8099),#7146,.F.);
#28681=ADVANCED_FACE('',(#8100),#836,.F.);
#28682=ADVANCED_FACE('',(#8101),#7147,.F.);
#28683=ADVANCED_FACE('',(#8102),#837,.F.);
#28684=ADVANCED_FACE('',(#8103),#7148,.F.);
#28685=ADVANCED_FACE('',(#8104),#838,.F.);
#28686=ADVANCED_FACE('',(#8105),#7149,.F.);
#28687=ADVANCED_FACE('',(#8106),#839,.F.);
#28688=ADVANCED_FACE('',(#8107),#840,.F.);
#28689=ADVANCED_FACE('',(#8108),#7150,.F.);
#28690=ADVANCED_FACE('',(#8109),#841,.F.);
#28691=ADVANCED_FACE('',(#8110),#7151,.F.);
#28692=ADVANCED_FACE('',(#8111),#842,.F.);
#28693=ADVANCED_FACE('',(#8112),#7152,.F.);
#28694=ADVANCED_FACE('',(#8113),#843,.F.);
#28695=ADVANCED_FACE('',(#8114),#7153,.F.);
#28696=ADVANCED_FACE('',(#8115),#844,.F.);
#28697=ADVANCED_FACE('',(#8116),#7154,.F.);
#28698=ADVANCED_FACE('',(#8117),#845,.F.);
#28699=ADVANCED_FACE('',(#8118),#7155,.F.);
#28700=ADVANCED_FACE('',(#8119),#846,.F.);
#28701=ADVANCED_FACE('',(#8120),#7156,.F.);
#28702=ADVANCED_FACE('',(#8121),#847,.F.);
#28703=ADVANCED_FACE('',(#8122),#7157,.F.);
#28704=ADVANCED_FACE('',(#8123),#848,.F.);
#28705=ADVANCED_FACE('',(#8124),#7158,.F.);
#28706=ADVANCED_FACE('',(#8125),#849,.F.);
#28707=ADVANCED_FACE('',(#8126),#7159,.F.);
#28708=ADVANCED_FACE('',(#8127),#850,.F.);
#28709=ADVANCED_FACE('',(#8128),#7160,.F.);
#28710=ADVANCED_FACE('',(#8129),#851,.F.);
#28711=ADVANCED_FACE('',(#8130),#7161,.F.);
#28712=ADVANCED_FACE('',(#8131),#852,.F.);
#28713=ADVANCED_FACE('',(#8132),#7162,.F.);
#28714=ADVANCED_FACE('',(#8133),#853,.F.);
#28715=ADVANCED_FACE('',(#8134),#7163,.F.);
#28716=ADVANCED_FACE('',(#8135),#854,.F.);
#28717=ADVANCED_FACE('',(#8136),#7164,.F.);
#28718=ADVANCED_FACE('',(#8137),#855,.F.);
#28719=ADVANCED_FACE('',(#8138),#7165,.F.);
#28720=ADVANCED_FACE('',(#8139),#856,.F.);
#28721=ADVANCED_FACE('',(#8140),#7166,.F.);
#28722=ADVANCED_FACE('',(#8141),#857,.F.);
#28723=ADVANCED_FACE('',(#8142),#7167,.F.);
#28724=ADVANCED_FACE('',(#8143),#858,.F.);
#28725=ADVANCED_FACE('',(#8144),#859,.F.);
#28726=ADVANCED_FACE('',(#8145),#7168,.F.);
#28727=ADVANCED_FACE('',(#8146),#860,.F.);
#28728=ADVANCED_FACE('',(#8147),#7169,.F.);
#28729=ADVANCED_FACE('',(#8148),#861,.F.);
#28730=ADVANCED_FACE('',(#8149),#862,.F.);
#28731=ADVANCED_FACE('',(#8150),#7170,.F.);
#28732=ADVANCED_FACE('',(#8151),#863,.F.);
#28733=ADVANCED_FACE('',(#8152),#864,.F.);
#28734=ADVANCED_FACE('',(#8153),#7171,.F.);
#28735=ADVANCED_FACE('',(#8154),#865,.F.);
#28736=ADVANCED_FACE('',(#8155),#7172,.F.);
#28737=ADVANCED_FACE('',(#8156),#85,.F.);
#28738=ADVANCED_FACE('',(#8157),#7173,.F.);
#28739=ADVANCED_FACE('',(#8158),#7174,.F.);
#28740=ADVANCED_FACE('',(#8159),#7175,.F.);
#28741=ADVANCED_FACE('',(#8160),#35,.F.);
#28742=ADVANCED_FACE('',(#8161),#36,.F.);
#28743=ADVANCED_FACE('',(#8162),#37,.F.);
#28744=ADVANCED_FACE('',(#8163),#38,.F.);
#28745=ADVANCED_FACE('',(#8164),#39,.F.);
#28746=ADVANCED_FACE('',(#8165),#40,.F.);
#28747=ADVANCED_FACE('',(#8166),#41,.F.);
#28748=ADVANCED_FACE('',(#8167),#42,.F.);
#28749=ADVANCED_FACE('',(#8168),#7176,.F.);
#28750=ADVANCED_FACE('',(#8169),#7177,.F.);
#28751=ADVANCED_FACE('',(#8170),#7178,.F.);
#28752=ADVANCED_FACE('',(#8171),#866,.F.);
#28753=ADVANCED_FACE('',(#8172),#7179,.F.);
#28754=ADVANCED_FACE('',(#8173),#867,.F.);
#28755=ADVANCED_FACE('',(#8174),#7180,.F.);
#28756=ADVANCED_FACE('',(#8175),#7181,.F.);
#28757=ADVANCED_FACE('',(#8176),#868,.F.);
#28758=ADVANCED_FACE('',(#8177),#7182,.F.);
#28759=ADVANCED_FACE('',(#8178),#7183,.F.);
#28760=ADVANCED_FACE('',(#8179),#869,.F.);
#28761=ADVANCED_FACE('',(#8180),#7184,.F.);
#28762=ADVANCED_FACE('',(#8181),#7185,.F.);
#28763=ADVANCED_FACE('',(#8182),#870,.F.);
#28764=ADVANCED_FACE('',(#8183),#7186,.F.);
#28765=ADVANCED_FACE('',(#8184),#7187,.F.);
#28766=ADVANCED_FACE('',(#8185),#871,.F.);
#28767=ADVANCED_FACE('',(#8186),#7188,.F.);
#28768=ADVANCED_FACE('',(#8187),#7189,.F.);
#28769=ADVANCED_FACE('',(#8188),#872,.F.);
#28770=ADVANCED_FACE('',(#8189),#7190,.F.);
#28771=ADVANCED_FACE('',(#8190),#873,.F.);
#28772=ADVANCED_FACE('',(#8191),#7191,.F.);
#28773=ADVANCED_FACE('',(#8192),#874,.F.);
#28774=ADVANCED_FACE('',(#8193),#7192,.F.);
#28775=ADVANCED_FACE('',(#8194),#7193,.F.);
#28776=ADVANCED_FACE('',(#8195),#875,.F.);
#28777=ADVANCED_FACE('',(#8196),#7194,.F.);
#28778=ADVANCED_FACE('',(#8197),#876,.F.);
#28779=ADVANCED_FACE('',(#8198),#7195,.F.);
#28780=ADVANCED_FACE('',(#8199),#877,.F.);
#28781=ADVANCED_FACE('',(#8200),#7196,.F.);
#28782=ADVANCED_FACE('',(#8201),#878,.F.);
#28783=ADVANCED_FACE('',(#8202),#7197,.F.);
#28784=ADVANCED_FACE('',(#8203),#879,.F.);
#28785=ADVANCED_FACE('',(#8204),#7198,.F.);
#28786=ADVANCED_FACE('',(#8205),#880,.F.);
#28787=ADVANCED_FACE('',(#8206),#7199,.F.);
#28788=ADVANCED_FACE('',(#8207),#881,.F.);
#28789=ADVANCED_FACE('',(#8208),#7200,.F.);
#28790=ADVANCED_FACE('',(#8209),#882,.F.);
#28791=ADVANCED_FACE('',(#8210),#883,.F.);
#28792=ADVANCED_FACE('',(#8211),#7201,.F.);
#28793=ADVANCED_FACE('',(#8212),#884,.F.);
#28794=ADVANCED_FACE('',(#8213),#7202,.F.);
#28795=ADVANCED_FACE('',(#8214),#885,.F.);
#28796=ADVANCED_FACE('',(#8215),#7203,.F.);
#28797=ADVANCED_FACE('',(#8216),#886,.F.);
#28798=ADVANCED_FACE('',(#8217),#7204,.F.);
#28799=ADVANCED_FACE('',(#8218),#887,.F.);
#28800=ADVANCED_FACE('',(#8219),#7205,.F.);
#28801=ADVANCED_FACE('',(#8220),#888,.F.);
#28802=ADVANCED_FACE('',(#8221),#7206,.F.);
#28803=ADVANCED_FACE('',(#8222),#889,.F.);
#28804=ADVANCED_FACE('',(#8223),#7207,.F.);
#28805=ADVANCED_FACE('',(#8224),#890,.F.);
#28806=ADVANCED_FACE('',(#8225),#7208,.F.);
#28807=ADVANCED_FACE('',(#8226),#891,.F.);
#28808=ADVANCED_FACE('',(#8227),#7209,.F.);
#28809=ADVANCED_FACE('',(#8228),#892,.F.);
#28810=ADVANCED_FACE('',(#8229),#7210,.F.);
#28811=ADVANCED_FACE('',(#8230),#893,.F.);
#28812=ADVANCED_FACE('',(#8231),#7211,.F.);
#28813=ADVANCED_FACE('',(#8232),#894,.F.);
#28814=ADVANCED_FACE('',(#8233),#7212,.F.);
#28815=ADVANCED_FACE('',(#8234),#895,.F.);
#28816=ADVANCED_FACE('',(#8235),#7213,.F.);
#28817=ADVANCED_FACE('',(#8236),#896,.F.);
#28818=ADVANCED_FACE('',(#8237),#7214,.F.);
#28819=ADVANCED_FACE('',(#8238),#897,.F.);
#28820=ADVANCED_FACE('',(#8239),#7215,.F.);
#28821=ADVANCED_FACE('',(#8240),#898,.F.);
#28822=ADVANCED_FACE('',(#8241),#7216,.F.);
#28823=ADVANCED_FACE('',(#8242),#899,.F.);
#28824=ADVANCED_FACE('',(#8243),#7217,.F.);
#28825=ADVANCED_FACE('',(#8244),#7218,.F.);
#28826=ADVANCED_FACE('',(#8245),#900,.F.);
#28827=ADVANCED_FACE('',(#8246),#7219,.F.);
#28828=ADVANCED_FACE('',(#8247),#901,.F.);
#28829=ADVANCED_FACE('',(#8248),#7220,.F.);
#28830=ADVANCED_FACE('',(#8249),#902,.F.);
#28831=ADVANCED_FACE('',(#8250),#7221,.F.);
#28832=ADVANCED_FACE('',(#8251),#903,.F.);
#28833=ADVANCED_FACE('',(#8252),#7222,.F.);
#28834=ADVANCED_FACE('',(#8253),#904,.F.);
#28835=ADVANCED_FACE('',(#8254),#7223,.F.);
#28836=ADVANCED_FACE('',(#8255),#905,.F.);
#28837=ADVANCED_FACE('',(#8256),#7224,.F.);
#28838=ADVANCED_FACE('',(#8257),#906,.F.);
#28839=ADVANCED_FACE('',(#8258),#7225,.F.);
#28840=ADVANCED_FACE('',(#8259),#907,.F.);
#28841=ADVANCED_FACE('',(#8260),#908,.F.);
#28842=ADVANCED_FACE('',(#8261),#7226,.F.);
#28843=ADVANCED_FACE('',(#8262),#909,.F.);
#28844=ADVANCED_FACE('',(#8263),#7227,.F.);
#28845=ADVANCED_FACE('',(#8264),#910,.F.);
#28846=ADVANCED_FACE('',(#8265),#7228,.F.);
#28847=ADVANCED_FACE('',(#8266),#911,.F.);
#28848=ADVANCED_FACE('',(#8267),#7229,.F.);
#28849=ADVANCED_FACE('',(#8268),#912,.F.);
#28850=ADVANCED_FACE('',(#8269),#7230,.F.);
#28851=ADVANCED_FACE('',(#8270),#913,.F.);
#28852=ADVANCED_FACE('',(#8271),#7231,.F.);
#28853=ADVANCED_FACE('',(#8272),#914,.F.);
#28854=ADVANCED_FACE('',(#8273),#7232,.F.);
#28855=ADVANCED_FACE('',(#8274),#915,.F.);
#28856=ADVANCED_FACE('',(#8275),#7233,.F.);
#28857=ADVANCED_FACE('',(#8276),#916,.F.);
#28858=ADVANCED_FACE('',(#8277),#7234,.F.);
#28859=ADVANCED_FACE('',(#8278),#917,.F.);
#28860=ADVANCED_FACE('',(#8279),#7235,.F.);
#28861=ADVANCED_FACE('',(#8280),#918,.F.);
#28862=ADVANCED_FACE('',(#8281),#7236,.F.);
#28863=ADVANCED_FACE('',(#8282),#919,.F.);
#28864=ADVANCED_FACE('',(#8283),#7237,.F.);
#28865=ADVANCED_FACE('',(#8284),#920,.F.);
#28866=ADVANCED_FACE('',(#8285),#7238,.F.);
#28867=ADVANCED_FACE('',(#8286),#7239,.F.);
#28868=ADVANCED_FACE('',(#8287),#921,.F.);
#28869=ADVANCED_FACE('',(#8288),#7240,.F.);
#28870=ADVANCED_FACE('',(#8289),#922,.F.);
#28871=ADVANCED_FACE('',(#8290),#7241,.F.);
#28872=ADVANCED_FACE('',(#8291),#923,.F.);
#28873=ADVANCED_FACE('',(#8292),#7242,.F.);
#28874=ADVANCED_FACE('',(#8293),#924,.F.);
#28875=ADVANCED_FACE('',(#8294),#7243,.F.);
#28876=ADVANCED_FACE('',(#8295),#925,.F.);
#28877=ADVANCED_FACE('',(#8296),#7244,.F.);
#28878=ADVANCED_FACE('',(#8297),#926,.F.);
#28879=ADVANCED_FACE('',(#8298),#7245,.F.);
#28880=ADVANCED_FACE('',(#8299),#927,.F.);
#28881=ADVANCED_FACE('',(#8300),#7246,.F.);
#28882=ADVANCED_FACE('',(#8301),#928,.F.);
#28883=ADVANCED_FACE('',(#8302),#7247,.F.);
#28884=ADVANCED_FACE('',(#8303),#929,.F.);
#28885=ADVANCED_FACE('',(#8304),#7248,.F.);
#28886=ADVANCED_FACE('',(#8305),#930,.F.);
#28887=ADVANCED_FACE('',(#8306),#7249,.F.);
#28888=ADVANCED_FACE('',(#8307),#931,.F.);
#28889=ADVANCED_FACE('',(#8308),#7250,.F.);
#28890=ADVANCED_FACE('',(#8309),#932,.F.);
#28891=ADVANCED_FACE('',(#8310),#7251,.F.);
#28892=ADVANCED_FACE('',(#8311),#933,.F.);
#28893=ADVANCED_FACE('',(#8312),#7252,.F.);
#28894=ADVANCED_FACE('',(#8313),#934,.F.);
#28895=ADVANCED_FACE('',(#8314),#7253,.F.);
#28896=ADVANCED_FACE('',(#8315),#935,.F.);
#28897=ADVANCED_FACE('',(#8316),#7254,.F.);
#28898=ADVANCED_FACE('',(#8317),#936,.F.);
#28899=ADVANCED_FACE('',(#8318),#7255,.F.);
#28900=ADVANCED_FACE('',(#8319),#937,.F.);
#28901=ADVANCED_FACE('',(#8320),#938,.F.);
#28902=ADVANCED_FACE('',(#8321),#7256,.F.);
#28903=ADVANCED_FACE('',(#8322),#939,.F.);
#28904=ADVANCED_FACE('',(#8323),#7257,.F.);
#28905=ADVANCED_FACE('',(#8324),#940,.F.);
#28906=ADVANCED_FACE('',(#8325),#7258,.F.);
#28907=ADVANCED_FACE('',(#8326),#941,.F.);
#28908=ADVANCED_FACE('',(#8327),#7259,.F.);
#28909=ADVANCED_FACE('',(#8328),#942,.F.);
#28910=ADVANCED_FACE('',(#8329),#7260,.F.);
#28911=ADVANCED_FACE('',(#8330),#943,.F.);
#28912=ADVANCED_FACE('',(#8331),#7261,.F.);
#28913=ADVANCED_FACE('',(#8332),#944,.F.);
#28914=ADVANCED_FACE('',(#8333),#7262,.F.);
#28915=ADVANCED_FACE('',(#8334),#7263,.F.);
#28916=ADVANCED_FACE('',(#8335),#7264,.F.);
#28917=ADVANCED_FACE('',(#8336),#86,.F.);
#28918=ADVANCED_FACE('',(#8337),#7265,.F.);
#28919=ADVANCED_FACE('',(#8338),#7266,.F.);
#28920=ADVANCED_FACE('',(#8339),#43,.T.);
#28921=ADVANCED_FACE('',(#8340),#44,.T.);
#28922=ADVANCED_FACE('',(#8341),#45,.T.);
#28923=ADVANCED_FACE('',(#8342),#46,.T.);
#28924=ADVANCED_FACE('',(#8343),#47,.T.);
#28925=ADVANCED_FACE('',(#8344),#48,.T.);
#28926=ADVANCED_FACE('',(#8345),#49,.T.);
#28927=ADVANCED_FACE('',(#8346),#50,.T.);
#28928=ADVANCED_FACE('',(#8347),#945,.F.);
#28929=ADVANCED_FACE('',(#8348),#946,.F.);
#28930=ADVANCED_FACE('',(#8349),#947,.F.);
#28931=ADVANCED_FACE('',(#8350),#7267,.F.);
#28932=ADVANCED_FACE('',(#8351),#7268,.F.);
#28933=ADVANCED_FACE('',(#8352),#948,.F.);
#28934=ADVANCED_FACE('',(#8353),#949,.F.);
#28935=ADVANCED_FACE('',(#8354),#7269,.F.);
#28936=ADVANCED_FACE('',(#8355),#950,.F.);
#28937=ADVANCED_FACE('',(#8356),#951,.F.);
#28938=ADVANCED_FACE('',(#8357),#952,.F.);
#28939=ADVANCED_FACE('',(#8358),#7270,.F.);
#28940=ADVANCED_FACE('',(#8359),#7271,.F.);
#28941=ADVANCED_FACE('',(#8360),#953,.F.);
#28942=ADVANCED_FACE('',(#8361),#954,.F.);
#28943=ADVANCED_FACE('',(#8362),#955,.F.);
#28944=ADVANCED_FACE('',(#8363),#7272,.F.);
#28945=ADVANCED_FACE('',(#8364),#7273,.F.);
#28946=ADVANCED_FACE('',(#8365),#956,.F.);
#28947=ADVANCED_FACE('',(#8366),#957,.F.);
#28948=ADVANCED_FACE('',(#8367),#958,.F.);
#28949=ADVANCED_FACE('',(#8368),#7274,.F.);
#28950=ADVANCED_FACE('',(#8369),#7275,.F.);
#28951=ADVANCED_FACE('',(#8370),#959,.F.);
#28952=ADVANCED_FACE('',(#8371),#960,.F.);
#28953=ADVANCED_FACE('',(#8372),#961,.F.);
#28954=ADVANCED_FACE('',(#8373),#7276,.F.);
#28955=ADVANCED_FACE('',(#8374),#7277,.F.);
#28956=ADVANCED_FACE('',(#8375),#962,.F.);
#28957=ADVANCED_FACE('',(#8376),#963,.F.);
#28958=ADVANCED_FACE('',(#8377),#964,.F.);
#28959=ADVANCED_FACE('',(#8378),#7278,.F.);
#28960=ADVANCED_FACE('',(#8379),#7279,.F.);
#28961=ADVANCED_FACE('',(#8380),#965,.F.);
#28962=ADVANCED_FACE('',(#8381),#966,.F.);
#28963=ADVANCED_FACE('',(#8382),#7280,.F.);
#28964=ADVANCED_FACE('',(#8383),#967,.F.);
#28965=ADVANCED_FACE('',(#8384),#7281,.F.);
#28966=ADVANCED_FACE('',(#8385),#968,.F.);
#28967=ADVANCED_FACE('',(#8386),#7282,.F.);
#28968=ADVANCED_FACE('',(#8387),#969,.F.);
#28969=ADVANCED_FACE('',(#8388),#7283,.F.);
#28970=ADVANCED_FACE('',(#8389),#970,.F.);
#28971=ADVANCED_FACE('',(#8390),#7284,.F.);
#28972=ADVANCED_FACE('',(#8391),#971,.F.);
#28973=ADVANCED_FACE('',(#8392),#7285,.F.);
#28974=ADVANCED_FACE('',(#8393),#972,.F.);
#28975=ADVANCED_FACE('',(#8394),#7286,.F.);
#28976=ADVANCED_FACE('',(#8395),#973,.F.);
#28977=ADVANCED_FACE('',(#8396),#7287,.F.);
#28978=ADVANCED_FACE('',(#8397),#974,.F.);
#28979=ADVANCED_FACE('',(#8398),#7288,.F.);
#28980=ADVANCED_FACE('',(#8399),#975,.F.);
#28981=ADVANCED_FACE('',(#8400),#976,.F.);
#28982=ADVANCED_FACE('',(#8401),#7289,.F.);
#28983=ADVANCED_FACE('',(#8402),#977,.F.);
#28984=ADVANCED_FACE('',(#8403),#7290,.F.);
#28985=ADVANCED_FACE('',(#8404),#978,.F.);
#28986=ADVANCED_FACE('',(#8405),#7291,.F.);
#28987=ADVANCED_FACE('',(#8406),#979,.F.);
#28988=ADVANCED_FACE('',(#8407),#7292,.F.);
#28989=ADVANCED_FACE('',(#8408),#980,.F.);
#28990=ADVANCED_FACE('',(#8409),#7293,.F.);
#28991=ADVANCED_FACE('',(#8410),#981,.F.);
#28992=ADVANCED_FACE('',(#8411),#7294,.F.);
#28993=ADVANCED_FACE('',(#8412),#982,.F.);
#28994=ADVANCED_FACE('',(#8413),#7295,.F.);
#28995=ADVANCED_FACE('',(#8414),#983,.F.);
#28996=ADVANCED_FACE('',(#8415),#7296,.F.);
#28997=ADVANCED_FACE('',(#8416),#984,.F.);
#28998=ADVANCED_FACE('',(#8417),#7297,.F.);
#28999=ADVANCED_FACE('',(#8418),#985,.F.);
#29000=ADVANCED_FACE('',(#8419),#7298,.F.);
#29001=ADVANCED_FACE('',(#8420),#986,.F.);
#29002=ADVANCED_FACE('',(#8421),#7299,.F.);
#29003=ADVANCED_FACE('',(#8422),#987,.F.);
#29004=ADVANCED_FACE('',(#8423),#7300,.F.);
#29005=ADVANCED_FACE('',(#8424),#988,.F.);
#29006=ADVANCED_FACE('',(#8425),#7301,.F.);
#29007=ADVANCED_FACE('',(#8426),#989,.F.);
#29008=ADVANCED_FACE('',(#8427),#7302,.F.);
#29009=ADVANCED_FACE('',(#8428),#990,.F.);
#29010=ADVANCED_FACE('',(#8429),#991,.F.);
#29011=ADVANCED_FACE('',(#8430),#7303,.F.);
#29012=ADVANCED_FACE('',(#8431),#992,.F.);
#29013=ADVANCED_FACE('',(#8432),#7304,.F.);
#29014=ADVANCED_FACE('',(#8433),#993,.F.);
#29015=ADVANCED_FACE('',(#8434),#7305,.F.);
#29016=ADVANCED_FACE('',(#8435),#994,.F.);
#29017=ADVANCED_FACE('',(#8436),#7306,.F.);
#29018=ADVANCED_FACE('',(#8437),#995,.F.);
#29019=ADVANCED_FACE('',(#8438),#7307,.F.);
#29020=ADVANCED_FACE('',(#8439),#996,.F.);
#29021=ADVANCED_FACE('',(#8440),#7308,.F.);
#29022=ADVANCED_FACE('',(#8441),#997,.F.);
#29023=ADVANCED_FACE('',(#8442),#7309,.F.);
#29024=ADVANCED_FACE('',(#8443),#998,.F.);
#29025=ADVANCED_FACE('',(#8444),#7310,.F.);
#29026=ADVANCED_FACE('',(#8445),#999,.F.);
#29027=ADVANCED_FACE('',(#8446),#7311,.F.);
#29028=ADVANCED_FACE('',(#8447),#1000,.F.);
#29029=ADVANCED_FACE('',(#8448),#1001,.F.);
#29030=ADVANCED_FACE('',(#8449),#7312,.F.);
#29031=ADVANCED_FACE('',(#8450),#1002,.F.);
#29032=ADVANCED_FACE('',(#8451),#7313,.F.);
#29033=ADVANCED_FACE('',(#8452),#1003,.F.);
#29034=ADVANCED_FACE('',(#8453),#7314,.F.);
#29035=ADVANCED_FACE('',(#8454),#1004,.F.);
#29036=ADVANCED_FACE('',(#8455),#7315,.F.);
#29037=ADVANCED_FACE('',(#8456),#1005,.F.);
#29038=ADVANCED_FACE('',(#8457),#7316,.F.);
#29039=ADVANCED_FACE('',(#8458),#1006,.F.);
#29040=ADVANCED_FACE('',(#8459),#7317,.F.);
#29041=ADVANCED_FACE('',(#8460),#1007,.F.);
#29042=ADVANCED_FACE('',(#8461),#7318,.F.);
#29043=ADVANCED_FACE('',(#8462),#1008,.F.);
#29044=ADVANCED_FACE('',(#8463),#7319,.F.);
#29045=ADVANCED_FACE('',(#8464),#1009,.F.);
#29046=ADVANCED_FACE('',(#8465),#7320,.F.);
#29047=ADVANCED_FACE('',(#8466),#1010,.F.);
#29048=ADVANCED_FACE('',(#8467),#7321,.F.);
#29049=ADVANCED_FACE('',(#8468),#1011,.F.);
#29050=ADVANCED_FACE('',(#8469),#1012,.F.);
#29051=ADVANCED_FACE('',(#8470),#7322,.F.);
#29052=ADVANCED_FACE('',(#8471),#1013,.F.);
#29053=ADVANCED_FACE('',(#8472),#7323,.F.);
#29054=ADVANCED_FACE('',(#8473),#1014,.F.);
#29055=ADVANCED_FACE('',(#8474),#7324,.F.);
#29056=ADVANCED_FACE('',(#8475),#1015,.F.);
#29057=ADVANCED_FACE('',(#8476),#7325,.F.);
#29058=ADVANCED_FACE('',(#8477),#1016,.F.);
#29059=ADVANCED_FACE('',(#8478),#7326,.F.);
#29060=ADVANCED_FACE('',(#8479),#1017,.F.);
#29061=ADVANCED_FACE('',(#8480),#7327,.F.);
#29062=ADVANCED_FACE('',(#8481),#1018,.F.);
#29063=ADVANCED_FACE('',(#8482),#7328,.F.);
#29064=ADVANCED_FACE('',(#8483),#1019,.F.);
#29065=ADVANCED_FACE('',(#8484),#7329,.F.);
#29066=ADVANCED_FACE('',(#8485),#1020,.F.);
#29067=ADVANCED_FACE('',(#8486),#7330,.F.);
#29068=ADVANCED_FACE('',(#8487),#1021,.F.);
#29069=ADVANCED_FACE('',(#8488),#7331,.F.);
#29070=ADVANCED_FACE('',(#8489),#1022,.F.);
#29071=ADVANCED_FACE('',(#8490),#7332,.F.);
#29072=ADVANCED_FACE('',(#8491),#1023,.F.);
#29073=ADVANCED_FACE('',(#8492),#7333,.F.);
#29074=ADVANCED_FACE('',(#8493),#1024,.F.);
#29075=ADVANCED_FACE('',(#8494),#7334,.F.);
#29076=ADVANCED_FACE('',(#8495),#1025,.F.);
#29077=ADVANCED_FACE('',(#8496),#7335,.F.);
#29078=ADVANCED_FACE('',(#8497),#1026,.F.);
#29079=ADVANCED_FACE('',(#8498),#7336,.F.);
#29080=ADVANCED_FACE('',(#8499),#1027,.F.);
#29081=ADVANCED_FACE('',(#8500),#7337,.F.);
#29082=ADVANCED_FACE('',(#8501),#1028,.F.);
#29083=ADVANCED_FACE('',(#8502),#7338,.F.);
#29084=ADVANCED_FACE('',(#8503),#1029,.F.);
#29085=ADVANCED_FACE('',(#8504),#7339,.F.);
#29086=ADVANCED_FACE('',(#8505),#1030,.F.);
#29087=ADVANCED_FACE('',(#8506),#1031,.F.);
#29088=ADVANCED_FACE('',(#8507),#7340,.F.);
#29089=ADVANCED_FACE('',(#8508),#1032,.F.);
#29090=ADVANCED_FACE('',(#8509),#7341,.F.);
#29091=ADVANCED_FACE('',(#8510),#1033,.F.);
#29092=ADVANCED_FACE('',(#8511),#1034,.F.);
#29093=ADVANCED_FACE('',(#8512),#7342,.F.);
#29094=ADVANCED_FACE('',(#8513),#1035,.F.);
#29095=ADVANCED_FACE('',(#8514),#1036,.F.);
#29096=ADVANCED_FACE('',(#8515),#7343,.F.);
#29097=ADVANCED_FACE('',(#8516),#1037,.F.);
#29098=ADVANCED_FACE('',(#8517),#7344,.F.);
#29099=ADVANCED_FACE('',(#8518),#87,.F.);
#29100=ADVANCED_FACE('',(#8519),#7345,.F.);
#29101=ADVANCED_FACE('',(#8520),#7346,.F.);
#29102=ADVANCED_FACE('',(#8521),#7347,.F.);
#29103=ADVANCED_FACE('',(#8522),#51,.F.);
#29104=ADVANCED_FACE('',(#8523),#52,.F.);
#29105=ADVANCED_FACE('',(#8524),#53,.F.);
#29106=ADVANCED_FACE('',(#8525),#54,.F.);
#29107=ADVANCED_FACE('',(#8526),#55,.F.);
#29108=ADVANCED_FACE('',(#8527),#56,.F.);
#29109=ADVANCED_FACE('',(#8528),#57,.F.);
#29110=ADVANCED_FACE('',(#8529),#58,.F.);
#29111=ADVANCED_FACE('',(#8530),#7348,.F.);
#29112=ADVANCED_FACE('',(#8531),#7349,.F.);
#29113=ADVANCED_FACE('',(#8532),#7350,.F.);
#29114=ADVANCED_FACE('',(#8533),#1038,.F.);
#29115=ADVANCED_FACE('',(#8534),#7351,.F.);
#29116=ADVANCED_FACE('',(#8535),#1039,.F.);
#29117=ADVANCED_FACE('',(#8536),#7352,.F.);
#29118=ADVANCED_FACE('',(#8537),#7353,.F.);
#29119=ADVANCED_FACE('',(#8538),#1040,.F.);
#29120=ADVANCED_FACE('',(#8539),#7354,.F.);
#29121=ADVANCED_FACE('',(#8540),#7355,.F.);
#29122=ADVANCED_FACE('',(#8541),#1041,.F.);
#29123=ADVANCED_FACE('',(#8542),#7356,.F.);
#29124=ADVANCED_FACE('',(#8543),#7357,.F.);
#29125=ADVANCED_FACE('',(#8544),#1042,.F.);
#29126=ADVANCED_FACE('',(#8545),#7358,.F.);
#29127=ADVANCED_FACE('',(#8546),#7359,.F.);
#29128=ADVANCED_FACE('',(#8547),#1043,.F.);
#29129=ADVANCED_FACE('',(#8548),#7360,.F.);
#29130=ADVANCED_FACE('',(#8549),#7361,.F.);
#29131=ADVANCED_FACE('',(#8550),#1044,.F.);
#29132=ADVANCED_FACE('',(#8551),#7362,.F.);
#29133=ADVANCED_FACE('',(#8552),#1045,.F.);
#29134=ADVANCED_FACE('',(#8553),#7363,.F.);
#29135=ADVANCED_FACE('',(#8554),#1046,.F.);
#29136=ADVANCED_FACE('',(#8555),#7364,.F.);
#29137=ADVANCED_FACE('',(#8556),#7365,.F.);
#29138=ADVANCED_FACE('',(#8557),#1047,.F.);
#29139=ADVANCED_FACE('',(#8558),#7366,.F.);
#29140=ADVANCED_FACE('',(#8559),#1048,.F.);
#29141=ADVANCED_FACE('',(#8560),#7367,.F.);
#29142=ADVANCED_FACE('',(#8561),#1049,.F.);
#29143=ADVANCED_FACE('',(#8562),#7368,.F.);
#29144=ADVANCED_FACE('',(#8563),#1050,.F.);
#29145=ADVANCED_FACE('',(#8564),#7369,.F.);
#29146=ADVANCED_FACE('',(#8565),#1051,.F.);
#29147=ADVANCED_FACE('',(#8566),#7370,.F.);
#29148=ADVANCED_FACE('',(#8567),#1052,.F.);
#29149=ADVANCED_FACE('',(#8568),#7371,.F.);
#29150=ADVANCED_FACE('',(#8569),#1053,.F.);
#29151=ADVANCED_FACE('',(#8570),#7372,.F.);
#29152=ADVANCED_FACE('',(#8571),#1054,.F.);
#29153=ADVANCED_FACE('',(#8572),#1055,.F.);
#29154=ADVANCED_FACE('',(#8573),#7373,.F.);
#29155=ADVANCED_FACE('',(#8574),#1056,.F.);
#29156=ADVANCED_FACE('',(#8575),#7374,.F.);
#29157=ADVANCED_FACE('',(#8576),#1057,.F.);
#29158=ADVANCED_FACE('',(#8577),#7375,.F.);
#29159=ADVANCED_FACE('',(#8578),#1058,.F.);
#29160=ADVANCED_FACE('',(#8579),#7376,.F.);
#29161=ADVANCED_FACE('',(#8580),#1059,.F.);
#29162=ADVANCED_FACE('',(#8581),#7377,.F.);
#29163=ADVANCED_FACE('',(#8582),#1060,.F.);
#29164=ADVANCED_FACE('',(#8583),#7378,.F.);
#29165=ADVANCED_FACE('',(#8584),#1061,.F.);
#29166=ADVANCED_FACE('',(#8585),#7379,.F.);
#29167=ADVANCED_FACE('',(#8586),#1062,.F.);
#29168=ADVANCED_FACE('',(#8587),#7380,.F.);
#29169=ADVANCED_FACE('',(#8588),#1063,.F.);
#29170=ADVANCED_FACE('',(#8589),#7381,.F.);
#29171=ADVANCED_FACE('',(#8590),#1064,.F.);
#29172=ADVANCED_FACE('',(#8591),#7382,.F.);
#29173=ADVANCED_FACE('',(#8592),#1065,.F.);
#29174=ADVANCED_FACE('',(#8593),#7383,.F.);
#29175=ADVANCED_FACE('',(#8594),#1066,.F.);
#29176=ADVANCED_FACE('',(#8595),#7384,.F.);
#29177=ADVANCED_FACE('',(#8596),#1067,.F.);
#29178=ADVANCED_FACE('',(#8597),#7385,.F.);
#29179=ADVANCED_FACE('',(#8598),#1068,.F.);
#29180=ADVANCED_FACE('',(#8599),#7386,.F.);
#29181=ADVANCED_FACE('',(#8600),#1069,.F.);
#29182=ADVANCED_FACE('',(#8601),#7387,.F.);
#29183=ADVANCED_FACE('',(#8602),#1070,.F.);
#29184=ADVANCED_FACE('',(#8603),#7388,.F.);
#29185=ADVANCED_FACE('',(#8604),#1071,.F.);
#29186=ADVANCED_FACE('',(#8605),#7389,.F.);
#29187=ADVANCED_FACE('',(#8606),#7390,.F.);
#29188=ADVANCED_FACE('',(#8607),#1072,.F.);
#29189=ADVANCED_FACE('',(#8608),#7391,.F.);
#29190=ADVANCED_FACE('',(#8609),#1073,.F.);
#29191=ADVANCED_FACE('',(#8610),#7392,.F.);
#29192=ADVANCED_FACE('',(#8611),#1074,.F.);
#29193=ADVANCED_FACE('',(#8612),#7393,.F.);
#29194=ADVANCED_FACE('',(#8613),#1075,.F.);
#29195=ADVANCED_FACE('',(#8614),#7394,.F.);
#29196=ADVANCED_FACE('',(#8615),#1076,.F.);
#29197=ADVANCED_FACE('',(#8616),#7395,.F.);
#29198=ADVANCED_FACE('',(#8617),#1077,.F.);
#29199=ADVANCED_FACE('',(#8618),#7396,.F.);
#29200=ADVANCED_FACE('',(#8619),#1078,.F.);
#29201=ADVANCED_FACE('',(#8620),#7397,.F.);
#29202=ADVANCED_FACE('',(#8621),#1079,.F.);
#29203=ADVANCED_FACE('',(#8622),#1080,.F.);
#29204=ADVANCED_FACE('',(#8623),#7398,.F.);
#29205=ADVANCED_FACE('',(#8624),#1081,.F.);
#29206=ADVANCED_FACE('',(#8625),#7399,.F.);
#29207=ADVANCED_FACE('',(#8626),#1082,.F.);
#29208=ADVANCED_FACE('',(#8627),#7400,.F.);
#29209=ADVANCED_FACE('',(#8628),#1083,.F.);
#29210=ADVANCED_FACE('',(#8629),#7401,.F.);
#29211=ADVANCED_FACE('',(#8630),#1084,.F.);
#29212=ADVANCED_FACE('',(#8631),#7402,.F.);
#29213=ADVANCED_FACE('',(#8632),#1085,.F.);
#29214=ADVANCED_FACE('',(#8633),#7403,.F.);
#29215=ADVANCED_FACE('',(#8634),#1086,.F.);
#29216=ADVANCED_FACE('',(#8635),#7404,.F.);
#29217=ADVANCED_FACE('',(#8636),#1087,.F.);
#29218=ADVANCED_FACE('',(#8637),#7405,.F.);
#29219=ADVANCED_FACE('',(#8638),#1088,.F.);
#29220=ADVANCED_FACE('',(#8639),#7406,.F.);
#29221=ADVANCED_FACE('',(#8640),#1089,.F.);
#29222=ADVANCED_FACE('',(#8641),#7407,.F.);
#29223=ADVANCED_FACE('',(#8642),#1090,.F.);
#29224=ADVANCED_FACE('',(#8643),#7408,.F.);
#29225=ADVANCED_FACE('',(#8644),#1091,.F.);
#29226=ADVANCED_FACE('',(#8645),#7409,.F.);
#29227=ADVANCED_FACE('',(#8646),#1092,.F.);
#29228=ADVANCED_FACE('',(#8647),#7410,.F.);
#29229=ADVANCED_FACE('',(#8648),#7411,.F.);
#29230=ADVANCED_FACE('',(#8649),#1093,.F.);
#29231=ADVANCED_FACE('',(#8650),#7412,.F.);
#29232=ADVANCED_FACE('',(#8651),#1094,.F.);
#29233=ADVANCED_FACE('',(#8652),#7413,.F.);
#29234=ADVANCED_FACE('',(#8653),#1095,.F.);
#29235=ADVANCED_FACE('',(#8654),#7414,.F.);
#29236=ADVANCED_FACE('',(#8655),#1096,.F.);
#29237=ADVANCED_FACE('',(#8656),#7415,.F.);
#29238=ADVANCED_FACE('',(#8657),#1097,.F.);
#29239=ADVANCED_FACE('',(#8658),#7416,.F.);
#29240=ADVANCED_FACE('',(#8659),#1098,.F.);
#29241=ADVANCED_FACE('',(#8660),#7417,.F.);
#29242=ADVANCED_FACE('',(#8661),#1099,.F.);
#29243=ADVANCED_FACE('',(#8662),#7418,.F.);
#29244=ADVANCED_FACE('',(#8663),#1100,.F.);
#29245=ADVANCED_FACE('',(#8664),#7419,.F.);
#29246=ADVANCED_FACE('',(#8665),#1101,.F.);
#29247=ADVANCED_FACE('',(#8666),#7420,.F.);
#29248=ADVANCED_FACE('',(#8667),#1102,.F.);
#29249=ADVANCED_FACE('',(#8668),#7421,.F.);
#29250=ADVANCED_FACE('',(#8669),#1103,.F.);
#29251=ADVANCED_FACE('',(#8670),#7422,.F.);
#29252=ADVANCED_FACE('',(#8671),#1104,.F.);
#29253=ADVANCED_FACE('',(#8672),#7423,.F.);
#29254=ADVANCED_FACE('',(#8673),#1105,.F.);
#29255=ADVANCED_FACE('',(#8674),#7424,.F.);
#29256=ADVANCED_FACE('',(#8675),#1106,.F.);
#29257=ADVANCED_FACE('',(#8676),#7425,.F.);
#29258=ADVANCED_FACE('',(#8677),#1107,.F.);
#29259=ADVANCED_FACE('',(#8678),#7426,.F.);
#29260=ADVANCED_FACE('',(#8679),#1108,.F.);
#29261=ADVANCED_FACE('',(#8680),#7427,.F.);
#29262=ADVANCED_FACE('',(#8681),#1109,.F.);
#29263=ADVANCED_FACE('',(#8682),#1110,.F.);
#29264=ADVANCED_FACE('',(#8683),#7428,.F.);
#29265=ADVANCED_FACE('',(#8684),#1111,.F.);
#29266=ADVANCED_FACE('',(#8685),#7429,.F.);
#29267=ADVANCED_FACE('',(#8686),#1112,.F.);
#29268=ADVANCED_FACE('',(#8687),#7430,.F.);
#29269=ADVANCED_FACE('',(#8688),#1113,.F.);
#29270=ADVANCED_FACE('',(#8689),#7431,.F.);
#29271=ADVANCED_FACE('',(#8690),#1114,.F.);
#29272=ADVANCED_FACE('',(#8691),#7432,.F.);
#29273=ADVANCED_FACE('',(#8692),#1115,.F.);
#29274=ADVANCED_FACE('',(#8693),#7433,.F.);
#29275=ADVANCED_FACE('',(#8694),#1116,.F.);
#29276=ADVANCED_FACE('',(#8695),#7434,.F.);
#29277=ADVANCED_FACE('',(#8696),#7435,.F.);
#29278=ADVANCED_FACE('',(#8697),#7436,.F.);
#29279=ADVANCED_FACE('',(#8698),#88,.F.);
#29280=ADVANCED_FACE('',(#8699),#7437,.F.);
#29281=ADVANCED_FACE('',(#8700),#7438,.F.);
#29282=ADVANCED_FACE('',(#8701),#59,.T.);
#29283=ADVANCED_FACE('',(#8702),#60,.T.);
#29284=ADVANCED_FACE('',(#8703),#61,.T.);
#29285=ADVANCED_FACE('',(#8704),#62,.T.);
#29286=ADVANCED_FACE('',(#8705),#63,.T.);
#29287=ADVANCED_FACE('',(#8706),#64,.T.);
#29288=ADVANCED_FACE('',(#8707),#65,.T.);
#29289=ADVANCED_FACE('',(#8708),#66,.T.);
#29290=ADVANCED_FACE('',(#8709),#1117,.F.);
#29291=ADVANCED_FACE('',(#8710),#1118,.F.);
#29292=ADVANCED_FACE('',(#8711),#1119,.F.);
#29293=ADVANCED_FACE('',(#8712),#7439,.F.);
#29294=ADVANCED_FACE('',(#8713),#7440,.F.);
#29295=ADVANCED_FACE('',(#8714),#1120,.F.);
#29296=ADVANCED_FACE('',(#8715),#1121,.F.);
#29297=ADVANCED_FACE('',(#8716),#7441,.F.);
#29298=ADVANCED_FACE('',(#8717),#1122,.F.);
#29299=ADVANCED_FACE('',(#8718),#1123,.F.);
#29300=ADVANCED_FACE('',(#8719),#1124,.F.);
#29301=ADVANCED_FACE('',(#8720),#7442,.F.);
#29302=ADVANCED_FACE('',(#8721),#7443,.F.);
#29303=ADVANCED_FACE('',(#8722),#1125,.F.);
#29304=ADVANCED_FACE('',(#8723),#1126,.F.);
#29305=ADVANCED_FACE('',(#8724),#1127,.F.);
#29306=ADVANCED_FACE('',(#8725),#7444,.F.);
#29307=ADVANCED_FACE('',(#8726),#7445,.F.);
#29308=ADVANCED_FACE('',(#8727),#1128,.F.);
#29309=ADVANCED_FACE('',(#8728),#1129,.F.);
#29310=ADVANCED_FACE('',(#8729),#1130,.F.);
#29311=ADVANCED_FACE('',(#8730),#7446,.F.);
#29312=ADVANCED_FACE('',(#8731),#7447,.F.);
#29313=ADVANCED_FACE('',(#8732),#1131,.F.);
#29314=ADVANCED_FACE('',(#8733),#1132,.F.);
#29315=ADVANCED_FACE('',(#8734),#1133,.F.);
#29316=ADVANCED_FACE('',(#8735),#7448,.F.);
#29317=ADVANCED_FACE('',(#8736),#7449,.F.);
#29318=ADVANCED_FACE('',(#8737),#1134,.F.);
#29319=ADVANCED_FACE('',(#8738),#1135,.F.);
#29320=ADVANCED_FACE('',(#8739),#1136,.F.);
#29321=ADVANCED_FACE('',(#8740),#7450,.F.);
#29322=ADVANCED_FACE('',(#8741),#7451,.F.);
#29323=ADVANCED_FACE('',(#8742),#1137,.F.);
#29324=ADVANCED_FACE('',(#8743),#1138,.F.);
#29325=ADVANCED_FACE('',(#8744),#7452,.F.);
#29326=ADVANCED_FACE('',(#8745),#1139,.F.);
#29327=ADVANCED_FACE('',(#8746),#7453,.F.);
#29328=ADVANCED_FACE('',(#8747),#1140,.F.);
#29329=ADVANCED_FACE('',(#8748),#7454,.F.);
#29330=ADVANCED_FACE('',(#8749),#1141,.F.);
#29331=ADVANCED_FACE('',(#8750),#7455,.F.);
#29332=ADVANCED_FACE('',(#8751),#1142,.F.);
#29333=ADVANCED_FACE('',(#8752),#7456,.F.);
#29334=ADVANCED_FACE('',(#8753),#1143,.F.);
#29335=ADVANCED_FACE('',(#8754),#7457,.F.);
#29336=ADVANCED_FACE('',(#8755),#1144,.F.);
#29337=ADVANCED_FACE('',(#8756),#7458,.F.);
#29338=ADVANCED_FACE('',(#8757),#1145,.F.);
#29339=ADVANCED_FACE('',(#8758),#7459,.F.);
#29340=ADVANCED_FACE('',(#8759),#1146,.F.);
#29341=ADVANCED_FACE('',(#8760),#7460,.F.);
#29342=ADVANCED_FACE('',(#8761),#1147,.F.);
#29343=ADVANCED_FACE('',(#8762),#1148,.F.);
#29344=ADVANCED_FACE('',(#8763),#7461,.F.);
#29345=ADVANCED_FACE('',(#8764),#1149,.F.);
#29346=ADVANCED_FACE('',(#8765),#7462,.F.);
#29347=ADVANCED_FACE('',(#8766),#1150,.F.);
#29348=ADVANCED_FACE('',(#8767),#7463,.F.);
#29349=ADVANCED_FACE('',(#8768),#1151,.F.);
#29350=ADVANCED_FACE('',(#8769),#7464,.F.);
#29351=ADVANCED_FACE('',(#8770),#1152,.F.);
#29352=ADVANCED_FACE('',(#8771),#7465,.F.);
#29353=ADVANCED_FACE('',(#8772),#1153,.F.);
#29354=ADVANCED_FACE('',(#8773),#7466,.F.);
#29355=ADVANCED_FACE('',(#8774),#1154,.F.);
#29356=ADVANCED_FACE('',(#8775),#7467,.F.);
#29357=ADVANCED_FACE('',(#8776),#1155,.F.);
#29358=ADVANCED_FACE('',(#8777),#7468,.F.);
#29359=ADVANCED_FACE('',(#8778),#1156,.F.);
#29360=ADVANCED_FACE('',(#8779),#7469,.F.);
#29361=ADVANCED_FACE('',(#8780),#1157,.F.);
#29362=ADVANCED_FACE('',(#8781),#7470,.F.);
#29363=ADVANCED_FACE('',(#8782),#1158,.F.);
#29364=ADVANCED_FACE('',(#8783),#7471,.F.);
#29365=ADVANCED_FACE('',(#8784),#1159,.F.);
#29366=ADVANCED_FACE('',(#8785),#7472,.F.);
#29367=ADVANCED_FACE('',(#8786),#1160,.F.);
#29368=ADVANCED_FACE('',(#8787),#7473,.F.);
#29369=ADVANCED_FACE('',(#8788),#1161,.F.);
#29370=ADVANCED_FACE('',(#8789),#7474,.F.);
#29371=ADVANCED_FACE('',(#8790),#1162,.F.);
#29372=ADVANCED_FACE('',(#8791),#1163,.F.);
#29373=ADVANCED_FACE('',(#8792),#7475,.F.);
#29374=ADVANCED_FACE('',(#8793),#1164,.F.);
#29375=ADVANCED_FACE('',(#8794),#7476,.F.);
#29376=ADVANCED_FACE('',(#8795),#1165,.F.);
#29377=ADVANCED_FACE('',(#8796),#7477,.F.);
#29378=ADVANCED_FACE('',(#8797),#1166,.F.);
#29379=ADVANCED_FACE('',(#8798),#7478,.F.);
#29380=ADVANCED_FACE('',(#8799),#1167,.F.);
#29381=ADVANCED_FACE('',(#8800),#7479,.F.);
#29382=ADVANCED_FACE('',(#8801),#1168,.F.);
#29383=ADVANCED_FACE('',(#8802),#7480,.F.);
#29384=ADVANCED_FACE('',(#8803),#1169,.F.);
#29385=ADVANCED_FACE('',(#8804),#7481,.F.);
#29386=ADVANCED_FACE('',(#8805),#1170,.F.);
#29387=ADVANCED_FACE('',(#8806),#7482,.F.);
#29388=ADVANCED_FACE('',(#8807),#1171,.F.);
#29389=ADVANCED_FACE('',(#8808),#7483,.F.);
#29390=ADVANCED_FACE('',(#8809),#1172,.F.);
#29391=ADVANCED_FACE('',(#8810),#1173,.F.);
#29392=ADVANCED_FACE('',(#8811),#7484,.F.);
#29393=ADVANCED_FACE('',(#8812),#1174,.F.);
#29394=ADVANCED_FACE('',(#8813),#7485,.F.);
#29395=ADVANCED_FACE('',(#8814),#1175,.F.);
#29396=ADVANCED_FACE('',(#8815),#7486,.F.);
#29397=ADVANCED_FACE('',(#8816),#1176,.F.);
#29398=ADVANCED_FACE('',(#8817),#7487,.F.);
#29399=ADVANCED_FACE('',(#8818),#1177,.F.);
#29400=ADVANCED_FACE('',(#8819),#7488,.F.);
#29401=ADVANCED_FACE('',(#8820),#1178,.F.);
#29402=ADVANCED_FACE('',(#8821),#7489,.F.);
#29403=ADVANCED_FACE('',(#8822),#1179,.F.);
#29404=ADVANCED_FACE('',(#8823),#7490,.F.);
#29405=ADVANCED_FACE('',(#8824),#1180,.F.);
#29406=ADVANCED_FACE('',(#8825),#7491,.F.);
#29407=ADVANCED_FACE('',(#8826),#1181,.F.);
#29408=ADVANCED_FACE('',(#8827),#7492,.F.);
#29409=ADVANCED_FACE('',(#8828),#1182,.F.);
#29410=ADVANCED_FACE('',(#8829),#7493,.F.);
#29411=ADVANCED_FACE('',(#8830),#1183,.F.);
#29412=ADVANCED_FACE('',(#8831),#1184,.F.);
#29413=ADVANCED_FACE('',(#8832),#7494,.F.);
#29414=ADVANCED_FACE('',(#8833),#1185,.F.);
#29415=ADVANCED_FACE('',(#8834),#7495,.F.);
#29416=ADVANCED_FACE('',(#8835),#1186,.F.);
#29417=ADVANCED_FACE('',(#8836),#7496,.F.);
#29418=ADVANCED_FACE('',(#8837),#1187,.F.);
#29419=ADVANCED_FACE('',(#8838),#7497,.F.);
#29420=ADVANCED_FACE('',(#8839),#1188,.F.);
#29421=ADVANCED_FACE('',(#8840),#7498,.F.);
#29422=ADVANCED_FACE('',(#8841),#1189,.F.);
#29423=ADVANCED_FACE('',(#8842),#7499,.F.);
#29424=ADVANCED_FACE('',(#8843),#1190,.F.);
#29425=ADVANCED_FACE('',(#8844),#7500,.F.);
#29426=ADVANCED_FACE('',(#8845),#1191,.F.);
#29427=ADVANCED_FACE('',(#8846),#7501,.F.);
#29428=ADVANCED_FACE('',(#8847),#1192,.F.);
#29429=ADVANCED_FACE('',(#8848),#7502,.F.);
#29430=ADVANCED_FACE('',(#8849),#1193,.F.);
#29431=ADVANCED_FACE('',(#8850),#7503,.F.);
#29432=ADVANCED_FACE('',(#8851),#1194,.F.);
#29433=ADVANCED_FACE('',(#8852),#7504,.F.);
#29434=ADVANCED_FACE('',(#8853),#1195,.F.);
#29435=ADVANCED_FACE('',(#8854),#7505,.F.);
#29436=ADVANCED_FACE('',(#8855),#1196,.F.);
#29437=ADVANCED_FACE('',(#8856),#7506,.F.);
#29438=ADVANCED_FACE('',(#8857),#1197,.F.);
#29439=ADVANCED_FACE('',(#8858),#7507,.F.);
#29440=ADVANCED_FACE('',(#8859),#1198,.F.);
#29441=ADVANCED_FACE('',(#8860),#7508,.F.);
#29442=ADVANCED_FACE('',(#8861),#1199,.F.);
#29443=ADVANCED_FACE('',(#8862),#7509,.F.);
#29444=ADVANCED_FACE('',(#8863),#1200,.F.);
#29445=ADVANCED_FACE('',(#8864),#7510,.F.);
#29446=ADVANCED_FACE('',(#8865),#1201,.F.);
#29447=ADVANCED_FACE('',(#8866),#7511,.F.);
#29448=ADVANCED_FACE('',(#8867),#1202,.F.);
#29449=ADVANCED_FACE('',(#8868),#1203,.F.);
#29450=ADVANCED_FACE('',(#8869),#7512,.F.);
#29451=ADVANCED_FACE('',(#8870),#1204,.F.);
#29452=ADVANCED_FACE('',(#8871),#7513,.F.);
#29453=ADVANCED_FACE('',(#8872),#1205,.F.);
#29454=ADVANCED_FACE('',(#8873),#1206,.F.);
#29455=ADVANCED_FACE('',(#8874),#7514,.F.);
#29456=ADVANCED_FACE('',(#8875),#1207,.F.);
#29457=ADVANCED_FACE('',(#8876),#1208,.F.);
#29458=ADVANCED_FACE('',(#8877),#7515,.F.);
#29459=ADVANCED_FACE('',(#8878),#1209,.F.);
#29460=ADVANCED_FACE('',(#8879),#7516,.F.);
#29461=ADVANCED_FACE('',(#8880),#89,.F.);
#29462=ADVANCED_FACE('',(#8881),#7517,.F.);
#29463=ADVANCED_FACE('',(#8882),#7518,.F.);
#29464=ADVANCED_FACE('',(#8883),#7519,.F.);
#29465=ADVANCED_FACE('',(#8884),#67,.F.);
#29466=ADVANCED_FACE('',(#8885),#68,.F.);
#29467=ADVANCED_FACE('',(#8886),#69,.F.);
#29468=ADVANCED_FACE('',(#8887),#70,.F.);
#29469=ADVANCED_FACE('',(#8888),#71,.F.);
#29470=ADVANCED_FACE('',(#8889),#72,.F.);
#29471=ADVANCED_FACE('',(#8890),#73,.F.);
#29472=ADVANCED_FACE('',(#8891),#74,.F.);
#29473=ADVANCED_FACE('',(#8892),#7520,.F.);
#29474=ADVANCED_FACE('',(#8893),#7521,.F.);
#29475=ADVANCED_FACE('',(#8894),#1210,.F.);
#29476=ADVANCED_FACE('',(#8895),#7522,.F.);
#29477=ADVANCED_FACE('',(#8896),#1211,.F.);
#29478=ADVANCED_FACE('',(#8897),#7523,.F.);
#29479=ADVANCED_FACE('',(#8898),#7524,.F.);
#29480=ADVANCED_FACE('',(#8899),#1212,.F.);
#29481=ADVANCED_FACE('',(#8900),#7525,.F.);
#29482=ADVANCED_FACE('',(#8901),#7526,.F.);
#29483=ADVANCED_FACE('',(#8902),#1213,.F.);
#29484=ADVANCED_FACE('',(#8903),#7527,.F.);
#29485=ADVANCED_FACE('',(#8904),#7528,.F.);
#29486=ADVANCED_FACE('',(#8905),#1214,.F.);
#29487=ADVANCED_FACE('',(#8906),#7529,.F.);
#29488=ADVANCED_FACE('',(#8907),#7530,.F.);
#29489=ADVANCED_FACE('',(#8908),#1215,.F.);
#29490=ADVANCED_FACE('',(#8909),#7531,.F.);
#29491=ADVANCED_FACE('',(#8910),#7532,.F.);
#29492=ADVANCED_FACE('',(#8911),#1216,.F.);
#29493=ADVANCED_FACE('',(#8912),#1217,.F.);
#29494=ADVANCED_FACE('',(#8913),#7533,.F.);
#29495=ADVANCED_FACE('',(#8914),#1218,.F.);
#29496=ADVANCED_FACE('',(#8915),#7534,.F.);
#29497=ADVANCED_FACE('',(#8916),#1219,.F.);
#29498=ADVANCED_FACE('',(#8917),#7535,.F.);
#29499=ADVANCED_FACE('',(#8918),#1220,.F.);
#29500=ADVANCED_FACE('',(#8919),#7536,.F.);
#29501=ADVANCED_FACE('',(#8920),#1221,.F.);
#29502=ADVANCED_FACE('',(#8921),#7537,.F.);
#29503=ADVANCED_FACE('',(#8922),#1222,.F.);
#29504=ADVANCED_FACE('',(#8923),#7538,.F.);
#29505=ADVANCED_FACE('',(#8924),#1223,.F.);
#29506=ADVANCED_FACE('',(#8925),#7539,.F.);
#29507=ADVANCED_FACE('',(#8926),#1224,.F.);
#29508=ADVANCED_FACE('',(#8927),#7540,.F.);
#29509=ADVANCED_FACE('',(#8928),#1225,.F.);
#29510=ADVANCED_FACE('',(#8929),#7541,.F.);
#29511=ADVANCED_FACE('',(#8930),#1226,.F.);
#29512=ADVANCED_FACE('',(#8931),#1227,.F.);
#29513=ADVANCED_FACE('',(#8932),#7542,.F.);
#29514=ADVANCED_FACE('',(#8933),#1228,.F.);
#29515=ADVANCED_FACE('',(#8934),#7543,.F.);
#29516=ADVANCED_FACE('',(#8935),#1229,.F.);
#29517=ADVANCED_FACE('',(#8936),#7544,.F.);
#29518=ADVANCED_FACE('',(#8937),#1230,.F.);
#29519=ADVANCED_FACE('',(#8938),#7545,.F.);
#29520=ADVANCED_FACE('',(#8939),#1231,.F.);
#29521=ADVANCED_FACE('',(#8940),#7546,.F.);
#29522=ADVANCED_FACE('',(#8941),#1232,.F.);
#29523=ADVANCED_FACE('',(#8942),#7547,.F.);
#29524=ADVANCED_FACE('',(#8943),#1233,.F.);
#29525=ADVANCED_FACE('',(#8944),#7548,.F.);
#29526=ADVANCED_FACE('',(#8945),#1234,.F.);
#29527=ADVANCED_FACE('',(#8946),#7549,.F.);
#29528=ADVANCED_FACE('',(#8947),#1235,.F.);
#29529=ADVANCED_FACE('',(#8948),#7550,.F.);
#29530=ADVANCED_FACE('',(#8949),#1236,.F.);
#29531=ADVANCED_FACE('',(#8950),#7551,.F.);
#29532=ADVANCED_FACE('',(#8951),#1237,.F.);
#29533=ADVANCED_FACE('',(#8952),#7552,.F.);
#29534=ADVANCED_FACE('',(#8953),#1238,.F.);
#29535=ADVANCED_FACE('',(#8954),#7553,.F.);
#29536=ADVANCED_FACE('',(#8955),#1239,.F.);
#29537=ADVANCED_FACE('',(#8956),#7554,.F.);
#29538=ADVANCED_FACE('',(#8957),#1240,.F.);
#29539=ADVANCED_FACE('',(#8958),#7555,.F.);
#29540=ADVANCED_FACE('',(#8959),#1241,.F.);
#29541=ADVANCED_FACE('',(#8960),#1242,.F.);
#29542=ADVANCED_FACE('',(#8961),#7556,.F.);
#29543=ADVANCED_FACE('',(#8962),#1243,.F.);
#29544=ADVANCED_FACE('',(#8963),#7557,.F.);
#29545=ADVANCED_FACE('',(#8964),#1244,.F.);
#29546=ADVANCED_FACE('',(#8965),#7558,.F.);
#29547=ADVANCED_FACE('',(#8966),#1245,.F.);
#29548=ADVANCED_FACE('',(#8967),#7559,.F.);
#29549=ADVANCED_FACE('',(#8968),#1246,.F.);
#29550=ADVANCED_FACE('',(#8969),#7560,.F.);
#29551=ADVANCED_FACE('',(#8970),#1247,.F.);
#29552=ADVANCED_FACE('',(#8971),#7561,.F.);
#29553=ADVANCED_FACE('',(#8972),#1248,.F.);
#29554=ADVANCED_FACE('',(#8973),#7562,.F.);
#29555=ADVANCED_FACE('',(#8974),#1249,.F.);
#29556=ADVANCED_FACE('',(#8975),#7563,.F.);
#29557=ADVANCED_FACE('',(#8976),#1250,.F.);
#29558=ADVANCED_FACE('',(#8977),#7564,.F.);
#29559=ADVANCED_FACE('',(#8978),#1251,.F.);
#29560=ADVANCED_FACE('',(#8979),#1252,.F.);
#29561=ADVANCED_FACE('',(#8980),#7565,.F.);
#29562=ADVANCED_FACE('',(#8981),#1253,.F.);
#29563=ADVANCED_FACE('',(#8982),#7566,.F.);
#29564=ADVANCED_FACE('',(#8983),#1254,.F.);
#29565=ADVANCED_FACE('',(#8984),#7567,.F.);
#29566=ADVANCED_FACE('',(#8985),#1255,.F.);
#29567=ADVANCED_FACE('',(#8986),#7568,.F.);
#29568=ADVANCED_FACE('',(#8987),#1256,.F.);
#29569=ADVANCED_FACE('',(#8988),#7569,.F.);
#29570=ADVANCED_FACE('',(#8989),#1257,.F.);
#29571=ADVANCED_FACE('',(#8990),#7570,.F.);
#29572=ADVANCED_FACE('',(#8991),#1258,.F.);
#29573=ADVANCED_FACE('',(#8992),#7571,.F.);
#29574=ADVANCED_FACE('',(#8993),#1259,.F.);
#29575=ADVANCED_FACE('',(#8994),#7572,.F.);
#29576=ADVANCED_FACE('',(#8995),#1260,.F.);
#29577=ADVANCED_FACE('',(#8996),#7573,.F.);
#29578=ADVANCED_FACE('',(#8997),#1261,.F.);
#29579=ADVANCED_FACE('',(#8998),#7574,.F.);
#29580=ADVANCED_FACE('',(#8999),#1262,.F.);
#29581=ADVANCED_FACE('',(#9000),#1263,.F.);
#29582=ADVANCED_FACE('',(#9001),#7575,.F.);
#29583=ADVANCED_FACE('',(#9002),#1264,.F.);
#29584=ADVANCED_FACE('',(#9003),#7576,.F.);
#29585=ADVANCED_FACE('',(#9004),#1265,.F.);
#29586=ADVANCED_FACE('',(#9005),#7577,.F.);
#29587=ADVANCED_FACE('',(#9006),#1266,.F.);
#29588=ADVANCED_FACE('',(#9007),#7578,.F.);
#29589=ADVANCED_FACE('',(#9008),#1267,.F.);
#29590=ADVANCED_FACE('',(#9009),#7579,.F.);
#29591=ADVANCED_FACE('',(#9010),#1268,.F.);
#29592=ADVANCED_FACE('',(#9011),#7580,.F.);
#29593=ADVANCED_FACE('',(#9012),#1269,.F.);
#29594=ADVANCED_FACE('',(#9013),#7581,.F.);
#29595=ADVANCED_FACE('',(#9014),#1270,.F.);
#29596=ADVANCED_FACE('',(#9015),#7582,.F.);
#29597=ADVANCED_FACE('',(#9016),#1271,.F.);
#29598=ADVANCED_FACE('',(#9017),#7583,.F.);
#29599=ADVANCED_FACE('',(#9018),#1272,.F.);
#29600=ADVANCED_FACE('',(#9019),#7584,.F.);
#29601=ADVANCED_FACE('',(#9020),#1273,.F.);
#29602=ADVANCED_FACE('',(#9021),#7585,.F.);
#29603=ADVANCED_FACE('',(#9022),#1274,.F.);
#29604=ADVANCED_FACE('',(#9023),#7586,.F.);
#29605=ADVANCED_FACE('',(#9024),#1275,.F.);
#29606=ADVANCED_FACE('',(#9025),#7587,.F.);
#29607=ADVANCED_FACE('',(#9026),#1276,.F.);
#29608=ADVANCED_FACE('',(#9027),#7588,.F.);
#29609=ADVANCED_FACE('',(#9028),#1277,.F.);
#29610=ADVANCED_FACE('',(#9029),#7589,.F.);
#29611=ADVANCED_FACE('',(#9030),#1278,.F.);
#29612=ADVANCED_FACE('',(#9031),#7590,.F.);
#29613=ADVANCED_FACE('',(#9032),#1279,.F.);
#29614=ADVANCED_FACE('',(#9033),#7591,.F.);
#29615=ADVANCED_FACE('',(#9034),#1280,.F.);
#29616=ADVANCED_FACE('',(#9035),#7592,.F.);
#29617=ADVANCED_FACE('',(#9036),#1281,.F.);
#29618=ADVANCED_FACE('',(#9037),#1282,.F.);
#29619=ADVANCED_FACE('',(#9038),#7593,.F.);
#29620=ADVANCED_FACE('',(#9039),#1283,.F.);
#29621=ADVANCED_FACE('',(#9040),#7594,.F.);
#29622=ADVANCED_FACE('',(#9041),#1284,.F.);
#29623=ADVANCED_FACE('',(#9042),#1285,.F.);
#29624=ADVANCED_FACE('',(#9043),#7595,.F.);
#29625=ADVANCED_FACE('',(#9044),#1286,.F.);
#29626=ADVANCED_FACE('',(#9045),#1287,.F.);
#29627=ADVANCED_FACE('',(#9046),#7596,.F.);
#29628=ADVANCED_FACE('',(#9047),#1288,.F.);
#29629=ADVANCED_FACE('',(#9048),#7597,.F.);
#29630=ADVANCED_FACE('',(#9049),#90,.F.);
#29631=ADVANCED_FACE('',(#9050),#7598,.F.);
#29632=ADVANCED_FACE('',(#9051),#7599,.F.);
#29633=ADVANCED_FACE('',(#9052),#75,.T.);
#29634=ADVANCED_FACE('',(#9053),#76,.T.);
#29635=ADVANCED_FACE('',(#9054),#77,.T.);
#29636=ADVANCED_FACE('',(#9055),#78,.T.);
#29637=ADVANCED_FACE('',(#9056),#79,.T.);
#29638=ADVANCED_FACE('',(#9057),#80,.T.);
#29639=ADVANCED_FACE('',(#9058),#81,.T.);
#29640=ADVANCED_FACE('',(#9059),#82,.T.);
#29641=CLOSED_SHELL('',(#28181,#28182,#28183,#28184,#28185,#28186,#28187,
#28188,#28189,#28190,#28191,#28192,#28193,#28194,#28195,#28196,#28197,#28198,
#28199,#28200,#28201,#28202,#28203,#28204,#28205,#28206,#28207,#28208,#28209,
#28210,#28211,#28212,#28213,#28214,#28215,#28216,#28217,#28218,#28219,#28220,
#28221,#28222,#28223,#28224,#28225,#28226,#28227,#28228,#28229,#28230,#28231,
#28232,#28233,#28234,#28235,#28236,#28237,#28238,#28239,#28240,#28241,#28242,
#28243,#28244,#28245,#28246,#28247,#28248,#28249,#28250,#28251,#28252,#28253,
#28254,#28255,#28256,#28257,#28258,#28259,#28260,#28261,#28262,#28263,#28264,
#28265,#28266,#28267,#28268,#28269,#28270,#28271,#28272,#28273,#28274,#28275,
#28276,#28277,#28278,#28279,#28280,#28281,#28282,#28283,#28284,#28285,#28286,
#28287,#28288,#28289,#28290,#28291,#28292,#28293,#28294,#28295,#28296,#28297,
#28298,#28299,#28300,#28301,#28302,#28303,#28304,#28305,#28306,#28307,#28308,
#28309,#28310,#28311,#28312,#28313,#28314,#28315,#28316,#28317,#28318,#28319,
#28320,#28321,#28322,#28323,#28324,#28325,#28326,#28327,#28328,#28329,#28330,
#28331,#28332,#28333,#28334,#28335,#28336,#28337,#28338,#28339,#28340,#28341,
#28342,#28343,#28344,#28345,#28346,#28347,#28348,#28349,#28350,#28351,#28352,
#28353,#28354,#28355,#28356,#28357,#28358,#28359,#28360,#28361,#28362,#28363,
#28364,#28365,#28366,#28367,#28368,#28369,#28370,#28371,#28372,#28373,#28374,
#28375,#28376,#28377,#28378,#28379,#28380,#28381,#28382,#28383,#28384,#28385,
#28386,#28387,#28388,#28389,#28390,#28391,#28392,#28393,#28394,#28395,#28396,
#28397,#28398,#28399,#28400,#28401,#28402,#28403,#28404,#28405,#28406,#28407,
#28408,#28409,#28410,#28411,#28412,#28413,#28414,#28415,#28416,#28417,#28418,
#28419,#28420,#28421,#28422,#28423,#28424,#28425,#28426,#28427,#28428,#28429,
#28430,#28431,#28432,#28433,#28434,#28435,#28436,#28437,#28438,#28439,#28440,
#28441,#28442,#28443,#28444,#28445,#28446,#28447,#28448,#28449,#28450,#28451,
#28452,#28453,#28454,#28455,#28456,#28457,#28458,#28459,#28460,#28461,#28462,
#28463,#28464,#28465,#28466,#28467,#28468,#28469,#28470,#28471,#28472,#28473,
#28474,#28475,#28476,#28477,#28478,#28479,#28480,#28481,#28482,#28483,#28484,
#28485,#28486,#28487,#28488,#28489,#28490,#28491,#28492,#28493,#28494,#28495,
#28496,#28497,#28498,#28499,#28500,#28501,#28502,#28503,#28504,#28505,#28506,
#28507,#28508,#28509,#28510,#28511,#28512,#28513,#28514,#28515,#28516,#28517,
#28518,#28519,#28520,#28521,#28522,#28523,#28524,#28525,#28526,#28527,#28528,
#28529,#28530,#28531,#28532,#28533,#28534,#28535,#28536,#28537,#28538,#28539,
#28540,#28541,#28542,#28543,#28544,#28545,#28546,#28547,#28548,#28549,#28550,
#28551,#28552,#28553,#28554,#28555,#28556,#28557,#28558,#28559,#28560,#28561,
#28562,#28563,#28564,#28565,#28566,#28567,#28568,#28569,#28570,#28571,#28572,
#28573,#28574,#28575,#28576,#28577,#28578,#28579,#28580,#28581,#28582,#28583,
#28584,#28585,#28586,#28587,#28588,#28589,#28590,#28591,#28592,#28593,#28594,
#28595,#28596,#28597,#28598,#28599,#28600,#28601,#28602,#28603,#28604,#28605,
#28606,#28607,#28608,#28609,#28610,#28611,#28612,#28613,#28614,#28615,#28616,
#28617,#28618,#28619,#28620,#28621,#28622,#28623,#28624,#28625,#28626,#28627,
#28628,#28629,#28630,#28631,#28632,#28633,#28634,#28635,#28636,#28637,#28638,
#28639,#28640,#28641,#28642,#28643,#28644,#28645,#28646,#28647,#28648,#28649,
#28650,#28651,#28652,#28653,#28654,#28655,#28656,#28657,#28658,#28659,#28660,
#28661,#28662,#28663,#28664,#28665,#28666,#28667,#28668,#28669,#28670,#28671,
#28672,#28673,#28674,#28675,#28676,#28677,#28678,#28679,#28680,#28681,#28682,
#28683,#28684,#28685,#28686,#28687,#28688,#28689,#28690,#28691,#28692,#28693,
#28694,#28695,#28696,#28697,#28698,#28699,#28700,#28701,#28702,#28703,#28704,
#28705,#28706,#28707,#28708,#28709,#28710,#28711,#28712,#28713,#28714,#28715,
#28716,#28717,#28718,#28719,#28720,#28721,#28722,#28723,#28724,#28725,#28726,
#28727,#28728,#28729,#28730,#28731,#28732,#28733,#28734,#28735,#28736,#28737,
#28738,#28739,#28740,#28741,#28742,#28743,#28744,#28745,#28746,#28747,#28748,
#28749,#28750,#28751,#28752,#28753,#28754,#28755,#28756,#28757,#28758,#28759,
#28760,#28761,#28762,#28763,#28764,#28765,#28766,#28767,#28768,#28769,#28770,
#28771,#28772,#28773,#28774,#28775,#28776,#28777,#28778,#28779,#28780,#28781,
#28782,#28783,#28784,#28785,#28786,#28787,#28788,#28789,#28790,#28791,#28792,
#28793,#28794,#28795,#28796,#28797,#28798,#28799,#28800,#28801,#28802,#28803,
#28804,#28805,#28806,#28807,#28808,#28809,#28810,#28811,#28812,#28813,#28814,
#28815,#28816,#28817,#28818,#28819,#28820,#28821,#28822,#28823,#28824,#28825,
#28826,#28827,#28828,#28829,#28830,#28831,#28832,#28833,#28834,#28835,#28836,
#28837,#28838,#28839,#28840,#28841,#28842,#28843,#28844,#28845,#28846,#28847,
#28848,#28849,#28850,#28851,#28852,#28853,#28854,#28855,#28856,#28857,#28858,
#28859,#28860,#28861,#28862,#28863,#28864,#28865,#28866,#28867,#28868,#28869,
#28870,#28871,#28872,#28873,#28874,#28875,#28876,#28877,#28878,#28879,#28880,
#28881,#28882,#28883,#28884,#28885,#28886,#28887,#28888,#28889,#28890,#28891,
#28892,#28893,#28894,#28895,#28896,#28897,#28898,#28899,#28900,#28901,#28902,
#28903,#28904,#28905,#28906,#28907,#28908,#28909,#28910,#28911,#28912,#28913,
#28914,#28915,#28916,#28917,#28918,#28919,#28920,#28921,#28922,#28923,#28924,
#28925,#28926,#28927,#28928,#28929,#28930,#28931,#28932,#28933,#28934,#28935,
#28936,#28937,#28938,#28939,#28940,#28941,#28942,#28943,#28944,#28945,#28946,
#28947,#28948,#28949,#28950,#28951,#28952,#28953,#28954,#28955,#28956,#28957,
#28958,#28959,#28960,#28961,#28962,#28963,#28964,#28965,#28966,#28967,#28968,
#28969,#28970,#28971,#28972,#28973,#28974,#28975,#28976,#28977,#28978,#28979,
#28980,#28981,#28982,#28983,#28984,#28985,#28986,#28987,#28988,#28989,#28990,
#28991,#28992,#28993,#28994,#28995,#28996,#28997,#28998,#28999,#29000,#29001,
#29002,#29003,#29004,#29005,#29006,#29007,#29008,#29009,#29010,#29011,#29012,
#29013,#29014,#29015,#29016,#29017,#29018,#29019,#29020,#29021,#29022,#29023,
#29024,#29025,#29026,#29027,#29028,#29029,#29030,#29031,#29032,#29033,#29034,
#29035,#29036,#29037,#29038,#29039,#29040,#29041,#29042,#29043,#29044,#29045,
#29046,#29047,#29048,#29049,#29050,#29051,#29052,#29053,#29054,#29055,#29056,
#29057,#29058,#29059,#29060,#29061,#29062,#29063,#29064,#29065,#29066,#29067,
#29068,#29069,#29070,#29071,#29072,#29073,#29074,#29075,#29076,#29077,#29078,
#29079,#29080,#29081,#29082,#29083,#29084,#29085,#29086,#29087,#29088,#29089,
#29090,#29091,#29092,#29093,#29094,#29095,#29096,#29097,#29098,#29099,#29100,
#29101,#29102,#29103,#29104,#29105,#29106,#29107,#29108,#29109,#29110,#29111,
#29112,#29113,#29114,#29115,#29116,#29117,#29118,#29119,#29120,#29121,#29122,
#29123,#29124,#29125,#29126,#29127,#29128,#29129,#29130,#29131,#29132,#29133,
#29134,#29135,#29136,#29137,#29138,#29139,#29140,#29141,#29142,#29143,#29144,
#29145,#29146,#29147,#29148,#29149,#29150,#29151,#29152,#29153,#29154,#29155,
#29156,#29157,#29158,#29159,#29160,#29161,#29162,#29163,#29164,#29165,#29166,
#29167,#29168,#29169,#29170,#29171,#29172,#29173,#29174,#29175,#29176,#29177,
#29178,#29179,#29180,#29181,#29182,#29183,#29184,#29185,#29186,#29187,#29188,
#29189,#29190,#29191,#29192,#29193,#29194,#29195,#29196,#29197,#29198,#29199,
#29200,#29201,#29202,#29203,#29204,#29205,#29206,#29207,#29208,#29209,#29210,
#29211,#29212,#29213,#29214,#29215,#29216,#29217,#29218,#29219,#29220,#29221,
#29222,#29223,#29224,#29225,#29226,#29227,#29228,#29229,#29230,#29231,#29232,
#29233,#29234,#29235,#29236,#29237,#29238,#29239,#29240,#29241,#29242,#29243,
#29244,#29245,#29246,#29247,#29248,#29249,#29250,#29251,#29252,#29253,#29254,
#29255,#29256,#29257,#29258,#29259,#29260,#29261,#29262,#29263,#29264,#29265,
#29266,#29267,#29268,#29269,#29270,#29271,#29272,#29273,#29274,#29275,#29276,
#29277,#29278,#29279,#29280,#29281,#29282,#29283,#29284,#29285,#29286,#29287,
#29288,#29289,#29290,#29291,#29292,#29293,#29294,#29295,#29296,#29297,#29298,
#29299,#29300,#29301,#29302,#29303,#29304,#29305,#29306,#29307,#29308,#29309,
#29310,#29311,#29312,#29313,#29314,#29315,#29316,#29317,#29318,#29319,#29320,
#29321,#29322,#29323,#29324,#29325,#29326,#29327,#29328,#29329,#29330,#29331,
#29332,#29333,#29334,#29335,#29336,#29337,#29338,#29339,#29340,#29341,#29342,
#29343,#29344,#29345,#29346,#29347,#29348,#29349,#29350,#29351,#29352,#29353,
#29354,#29355,#29356,#29357,#29358,#29359,#29360,#29361,#29362,#29363,#29364,
#29365,#29366,#29367,#29368,#29369,#29370,#29371,#29372,#29373,#29374,#29375,
#29376,#29377,#29378,#29379,#29380,#29381,#29382,#29383,#29384,#29385,#29386,
#29387,#29388,#29389,#29390,#29391,#29392,#29393,#29394,#29395,#29396,#29397,
#29398,#29399,#29400,#29401,#29402,#29403,#29404,#29405,#29406,#29407,#29408,
#29409,#29410,#29411,#29412,#29413,#29414,#29415,#29416,#29417,#29418,#29419,
#29420,#29421,#29422,#29423,#29424,#29425,#29426,#29427,#29428,#29429,#29430,
#29431,#29432,#29433,#29434,#29435,#29436,#29437,#29438,#29439,#29440,#29441,
#29442,#29443,#29444,#29445,#29446,#29447,#29448,#29449,#29450,#29451,#29452,
#29453,#29454,#29455,#29456,#29457,#29458,#29459,#29460,#29461,#29462,#29463,
#29464,#29465,#29466,#29467,#29468,#29469,#29470,#29471,#29472,#29473,#29474,
#29475,#29476,#29477,#29478,#29479,#29480,#29481,#29482,#29483,#29484,#29485,
#29486,#29487,#29488,#29489,#29490,#29491,#29492,#29493,#29494,#29495,#29496,
#29497,#29498,#29499,#29500,#29501,#29502,#29503,#29504,#29505,#29506,#29507,
#29508,#29509,#29510,#29511,#29512,#29513,#29514,#29515,#29516,#29517,#29518,
#29519,#29520,#29521,#29522,#29523,#29524,#29525,#29526,#29527,#29528,#29529,
#29530,#29531,#29532,#29533,#29534,#29535,#29536,#29537,#29538,#29539,#29540,
#29541,#29542,#29543,#29544,#29545,#29546,#29547,#29548,#29549,#29550,#29551,
#29552,#29553,#29554,#29555,#29556,#29557,#29558,#29559,#29560,#29561,#29562,
#29563,#29564,#29565,#29566,#29567,#29568,#29569,#29570,#29571,#29572,#29573,
#29574,#29575,#29576,#29577,#29578,#29579,#29580,#29581,#29582,#29583,#29584,
#29585,#29586,#29587,#29588,#29589,#29590,#29591,#29592,#29593,#29594,#29595,
#29596,#29597,#29598,#29599,#29600,#29601,#29602,#29603,#29604,#29605,#29606,
#29607,#29608,#29609,#29610,#29611,#29612,#29613,#29614,#29615,#29616,#29617,
#29618,#29619,#29620,#29621,#29622,#29623,#29624,#29625,#29626,#29627,#29628,
#29629,#29630,#29631,#29632,#29633,#29634,#29635,#29636,#29637,#29638,#29639,
#29640));
#29642=DERIVED_UNIT_ELEMENT(#29644,1.);
#29643=DERIVED_UNIT_ELEMENT(#51386,-3.);
#29644=(
MASS_UNIT()
NAMED_UNIT(*)
SI_UNIT(.KILO.,.GRAM.)
);
#29645=DERIVED_UNIT((#29642,#29643));
#29646=MEASURE_REPRESENTATION_ITEM('density measure',
POSITIVE_RATIO_MEASURE(7850.),#29645);
#29647=PROPERTY_DEFINITION_REPRESENTATION(#29652,#29649);
#29648=PROPERTY_DEFINITION_REPRESENTATION(#29653,#29650);
#29649=REPRESENTATION('material name',(#29651),#51383);
#29650=REPRESENTATION('density',(#29646),#51383);
#29651=DESCRIPTIVE_REPRESENTATION_ITEM('Steel','Steel');
#29652=PROPERTY_DEFINITION('material property','material name',#51398);
#29653=PROPERTY_DEFINITION('material property','density of part',#51398);
#29654=AXIS2_PLACEMENT_3D('placement',#40875,#32458,#32459);
#29655=AXIS2_PLACEMENT_3D('placement',#40876,#32460,#32461);
#29656=AXIS2_PLACEMENT_3D('',#40877,#32462,#32463);
#29657=AXIS2_PLACEMENT_3D('',#40879,#32464,#32465);
#29658=AXIS2_PLACEMENT_3D('',#40881,#32466,#32467);
#29659=AXIS2_PLACEMENT_3D('',#40882,#32468,#32469);
#29660=AXIS2_PLACEMENT_3D('',#40883,#32470,#32471);
#29661=AXIS2_PLACEMENT_3D('',#40885,#32472,#32473);
#29662=AXIS2_PLACEMENT_3D('',#40887,#32474,#32475);
#29663=AXIS2_PLACEMENT_3D('',#40888,#32476,#32477);
#29664=AXIS2_PLACEMENT_3D('',#40889,#32478,#32479);
#29665=AXIS2_PLACEMENT_3D('',#40892,#32481,#32482);
#29666=AXIS2_PLACEMENT_3D('',#40893,#32483,#32484);
#29667=AXIS2_PLACEMENT_3D('',#40895,#32485,#32486);
#29668=AXIS2_PLACEMENT_3D('',#40897,#32488,#32489);
#29669=AXIS2_PLACEMENT_3D('',#40899,#32490,#32491);
#29670=AXIS2_PLACEMENT_3D('',#40902,#32493,#32494);
#29671=AXIS2_PLACEMENT_3D('',#40903,#32495,#32496);
#29672=AXIS2_PLACEMENT_3D('',#40905,#32497,#32498);
#29673=AXIS2_PLACEMENT_3D('',#40908,#32500,#32501);
#29674=AXIS2_PLACEMENT_3D('',#40909,#32502,#32503);
#29675=AXIS2_PLACEMENT_3D('',#40911,#32504,#32505);
#29676=AXIS2_PLACEMENT_3D('',#40913,#32507,#32508);
#29677=AXIS2_PLACEMENT_3D('',#40916,#32509,#32510);
#29678=AXIS2_PLACEMENT_3D('',#40918,#32511,#32512);
#29679=AXIS2_PLACEMENT_3D('',#40922,#32514,#32515);
#29680=AXIS2_PLACEMENT_3D('',#40926,#32517,#32518);
#29681=AXIS2_PLACEMENT_3D('',#40930,#32520,#32521);
#29682=AXIS2_PLACEMENT_3D('',#40933,#32523,#32524);
#29683=AXIS2_PLACEMENT_3D('',#40936,#32525,#32526);
#29684=AXIS2_PLACEMENT_3D('',#40940,#32528,#32529);
#29685=AXIS2_PLACEMENT_3D('',#40944,#32531,#32532);
#29686=AXIS2_PLACEMENT_3D('',#40946,#32533,#32534);
#29687=AXIS2_PLACEMENT_3D('',#40948,#32535,#32536);
#29688=AXIS2_PLACEMENT_3D('',#40952,#32538,#32539);
#29689=AXIS2_PLACEMENT_3D('',#40956,#32541,#32542);
#29690=AXIS2_PLACEMENT_3D('',#40960,#32544,#32545);
#29691=AXIS2_PLACEMENT_3D('',#40964,#32547,#32548);
#29692=AXIS2_PLACEMENT_3D('',#40968,#32550,#32551);
#29693=AXIS2_PLACEMENT_3D('',#40972,#32553,#32554);
#29694=AXIS2_PLACEMENT_3D('',#40976,#32556,#32557);
#29695=AXIS2_PLACEMENT_3D('',#40980,#32559,#32560);
#29696=AXIS2_PLACEMENT_3D('',#40984,#32562,#32563);
#29697=AXIS2_PLACEMENT_3D('',#40988,#32565,#32566);
#29698=AXIS2_PLACEMENT_3D('',#40992,#32568,#32569);
#29699=AXIS2_PLACEMENT_3D('',#40996,#32571,#32572);
#29700=AXIS2_PLACEMENT_3D('',#41000,#32574,#32575);
#29701=AXIS2_PLACEMENT_3D('',#41004,#32577,#32578);
#29702=AXIS2_PLACEMENT_3D('',#41008,#32580,#32581);
#29703=AXIS2_PLACEMENT_3D('',#41012,#32583,#32584);
#29704=AXIS2_PLACEMENT_3D('',#41016,#32586,#32587);
#29705=AXIS2_PLACEMENT_3D('',#41022,#32590,#32591);
#29706=AXIS2_PLACEMENT_3D('',#41026,#32593,#32594);
#29707=AXIS2_PLACEMENT_3D('',#41030,#32596,#32597);
#29708=AXIS2_PLACEMENT_3D('',#41033,#32599,#32600);
#29709=AXIS2_PLACEMENT_3D('',#41038,#32602,#32603);
#29710=AXIS2_PLACEMENT_3D('',#41042,#32605,#32606);
#29711=AXIS2_PLACEMENT_3D('',#41046,#32608,#32609);
#29712=AXIS2_PLACEMENT_3D('',#41049,#32611,#32612);
#29713=AXIS2_PLACEMENT_3D('',#41054,#32614,#32615);
#29714=AXIS2_PLACEMENT_3D('',#41058,#32617,#32618);
#29715=AXIS2_PLACEMENT_3D('',#41062,#32620,#32621);
#29716=AXIS2_PLACEMENT_3D('',#41065,#32623,#32624);
#29717=AXIS2_PLACEMENT_3D('',#41070,#32626,#32627);
#29718=AXIS2_PLACEMENT_3D('',#41074,#32629,#32630);
#29719=AXIS2_PLACEMENT_3D('',#41078,#32632,#32633);
#29720=AXIS2_PLACEMENT_3D('',#41081,#32635,#32636);
#29721=AXIS2_PLACEMENT_3D('',#41086,#32638,#32639);
#29722=AXIS2_PLACEMENT_3D('',#41090,#32641,#32642);
#29723=AXIS2_PLACEMENT_3D('',#41094,#32644,#32645);
#29724=AXIS2_PLACEMENT_3D('',#41097,#32647,#32648);
#29725=AXIS2_PLACEMENT_3D('',#41102,#32650,#32651);
#29726=AXIS2_PLACEMENT_3D('',#41106,#32653,#32654);
#29727=AXIS2_PLACEMENT_3D('',#41110,#32656,#32657);
#29728=AXIS2_PLACEMENT_3D('',#41113,#32659,#32660);
#29729=AXIS2_PLACEMENT_3D('',#41118,#32662,#32663);
#29730=AXIS2_PLACEMENT_3D('',#41122,#32665,#32666);
#29731=AXIS2_PLACEMENT_3D('',#41126,#32668,#32669);
#29732=AXIS2_PLACEMENT_3D('',#41129,#32671,#32672);
#29733=AXIS2_PLACEMENT_3D('',#41134,#32674,#32675);
#29734=AXIS2_PLACEMENT_3D('',#41138,#32677,#32678);
#29735=AXIS2_PLACEMENT_3D('',#41142,#32680,#32681);
#29736=AXIS2_PLACEMENT_3D('',#41145,#32683,#32684);
#29737=AXIS2_PLACEMENT_3D('',#41150,#32686,#32687);
#29738=AXIS2_PLACEMENT_3D('',#41154,#32689,#32690);
#29739=AXIS2_PLACEMENT_3D('',#41158,#32692,#32693);
#29740=AXIS2_PLACEMENT_3D('',#41161,#32695,#32696);
#29741=AXIS2_PLACEMENT_3D('',#41166,#32698,#32699);
#29742=AXIS2_PLACEMENT_3D('',#41178,#32701,#32702);
#29743=AXIS2_PLACEMENT_3D('',#41189,#32704,#32705);
#29744=AXIS2_PLACEMENT_3D('',#41194,#32707,#32708);
#29745=AXIS2_PLACEMENT_3D('',#41198,#32710,#32711);
#29746=AXIS2_PLACEMENT_3D('',#41202,#32713,#32714);
#29747=AXIS2_PLACEMENT_3D('',#41205,#32716,#32717);
#29748=AXIS2_PLACEMENT_3D('',#41208,#32718,#32719);
#29749=AXIS2_PLACEMENT_3D('',#41223,#32721,#32722);
#29750=AXIS2_PLACEMENT_3D('',#41227,#32724,#32725);
#29751=AXIS2_PLACEMENT_3D('',#41245,#32727,#32728);
#29752=AXIS2_PLACEMENT_3D('',#41257,#32730,#32731);
#29753=AXIS2_PLACEMENT_3D('',#41261,#32733,#32734);
#29754=AXIS2_PLACEMENT_3D('',#41273,#32736,#32737);
#29755=AXIS2_PLACEMENT_3D('',#41285,#32739,#32740);
#29756=AXIS2_PLACEMENT_3D('',#41289,#32742,#32743);
#29757=AXIS2_PLACEMENT_3D('',#41301,#32745,#32746);
#29758=AXIS2_PLACEMENT_3D('',#41305,#32748,#32749);
#29759=AXIS2_PLACEMENT_3D('',#41309,#32751,#32752);
#29760=AXIS2_PLACEMENT_3D('',#41313,#32754,#32755);
#29761=AXIS2_PLACEMENT_3D('',#41317,#32757,#32758);
#29762=AXIS2_PLACEMENT_3D('',#41321,#32760,#32761);
#29763=AXIS2_PLACEMENT_3D('',#41325,#32763,#32764);
#29764=AXIS2_PLACEMENT_3D('',#41329,#32766,#32767);
#29765=AXIS2_PLACEMENT_3D('',#41333,#32769,#32770);
#29766=AXIS2_PLACEMENT_3D('',#41337,#32772,#32773);
#29767=AXIS2_PLACEMENT_3D('',#41341,#32775,#32776);
#29768=AXIS2_PLACEMENT_3D('',#41345,#32778,#32779);
#29769=AXIS2_PLACEMENT_3D('',#41349,#32781,#32782);
#29770=AXIS2_PLACEMENT_3D('',#41353,#32784,#32785);
#29771=AXIS2_PLACEMENT_3D('',#41357,#32787,#32788);
#29772=AXIS2_PLACEMENT_3D('',#41361,#32790,#32791);
#29773=AXIS2_PLACEMENT_3D('',#41365,#32793,#32794);
#29774=AXIS2_PLACEMENT_3D('',#41369,#32796,#32797);
#29775=AXIS2_PLACEMENT_3D('',#41373,#32799,#32800);
#29776=AXIS2_PLACEMENT_3D('',#41377,#32802,#32803);
#29777=AXIS2_PLACEMENT_3D('',#41381,#32805,#32806);
#29778=AXIS2_PLACEMENT_3D('',#41385,#32808,#32809);
#29779=AXIS2_PLACEMENT_3D('',#41389,#32811,#32812);
#29780=AXIS2_PLACEMENT_3D('',#41393,#32814,#32815);
#29781=AXIS2_PLACEMENT_3D('',#41397,#32817,#32818);
#29782=AXIS2_PLACEMENT_3D('',#41401,#32820,#32821);
#29783=AXIS2_PLACEMENT_3D('',#41405,#32823,#32824);
#29784=AXIS2_PLACEMENT_3D('',#41409,#32826,#32827);
#29785=AXIS2_PLACEMENT_3D('',#41413,#32829,#32830);
#29786=AXIS2_PLACEMENT_3D('',#41417,#32832,#32833);
#29787=AXIS2_PLACEMENT_3D('',#41421,#32835,#32836);
#29788=AXIS2_PLACEMENT_3D('',#41425,#32838,#32839);
#29789=AXIS2_PLACEMENT_3D('',#41429,#32841,#32842);
#29790=AXIS2_PLACEMENT_3D('',#41433,#32844,#32845);
#29791=AXIS2_PLACEMENT_3D('',#41437,#32847,#32848);
#29792=AXIS2_PLACEMENT_3D('',#41441,#32850,#32851);
#29793=AXIS2_PLACEMENT_3D('',#41445,#32853,#32854);
#29794=AXIS2_PLACEMENT_3D('',#41449,#32856,#32857);
#29795=AXIS2_PLACEMENT_3D('',#41453,#32859,#32860);
#29796=AXIS2_PLACEMENT_3D('',#41457,#32862,#32863);
#29797=AXIS2_PLACEMENT_3D('',#41461,#32865,#32866);
#29798=AXIS2_PLACEMENT_3D('',#41465,#32868,#32869);
#29799=AXIS2_PLACEMENT_3D('',#41469,#32871,#32872);
#29800=AXIS2_PLACEMENT_3D('',#41473,#32874,#32875);
#29801=AXIS2_PLACEMENT_3D('',#41477,#32877,#32878);
#29802=AXIS2_PLACEMENT_3D('',#41481,#32880,#32881);
#29803=AXIS2_PLACEMENT_3D('',#41485,#32883,#32884);
#29804=AXIS2_PLACEMENT_3D('',#41489,#32886,#32887);
#29805=AXIS2_PLACEMENT_3D('',#41493,#32889,#32890);
#29806=AXIS2_PLACEMENT_3D('',#41497,#32892,#32893);
#29807=AXIS2_PLACEMENT_3D('',#41501,#32895,#32896);
#29808=AXIS2_PLACEMENT_3D('',#41505,#32898,#32899);
#29809=AXIS2_PLACEMENT_3D('',#41511,#32902,#32903);
#29810=AXIS2_PLACEMENT_3D('',#41515,#32905,#32906);
#29811=AXIS2_PLACEMENT_3D('',#41519,#32908,#32909);
#29812=AXIS2_PLACEMENT_3D('',#41522,#32911,#32912);
#29813=AXIS2_PLACEMENT_3D('',#41525,#32913,#32914);
#29814=AXIS2_PLACEMENT_3D('',#41543,#32916,#32917);
#29815=AXIS2_PLACEMENT_3D('',#41547,#32919,#32920);
#29816=AXIS2_PLACEMENT_3D('',#41562,#32922,#32923);
#29817=AXIS2_PLACEMENT_3D('',#41574,#32925,#32926);
#29818=AXIS2_PLACEMENT_3D('',#41578,#32928,#32929);
#29819=AXIS2_PLACEMENT_3D('',#41590,#32931,#32932);
#29820=AXIS2_PLACEMENT_3D('',#41602,#32934,#32935);
#29821=AXIS2_PLACEMENT_3D('',#41606,#32937,#32938);
#29822=AXIS2_PLACEMENT_3D('',#41618,#32940,#32941);
#29823=AXIS2_PLACEMENT_3D('',#41622,#32943,#32944);
#29824=AXIS2_PLACEMENT_3D('',#41626,#32946,#32947);
#29825=AXIS2_PLACEMENT_3D('',#41630,#32949,#32950);
#29826=AXIS2_PLACEMENT_3D('',#41634,#32952,#32953);
#29827=AXIS2_PLACEMENT_3D('',#41638,#32955,#32956);
#29828=AXIS2_PLACEMENT_3D('',#41642,#32958,#32959);
#29829=AXIS2_PLACEMENT_3D('',#41646,#32961,#32962);
#29830=AXIS2_PLACEMENT_3D('',#41650,#32964,#32965);
#29831=AXIS2_PLACEMENT_3D('',#41654,#32967,#32968);
#29832=AXIS2_PLACEMENT_3D('',#41658,#32970,#32971);
#29833=AXIS2_PLACEMENT_3D('',#41662,#32973,#32974);
#29834=AXIS2_PLACEMENT_3D('',#41666,#32976,#32977);
#29835=AXIS2_PLACEMENT_3D('',#41670,#32979,#32980);
#29836=AXIS2_PLACEMENT_3D('',#41674,#32982,#32983);
#29837=AXIS2_PLACEMENT_3D('',#41678,#32985,#32986);
#29838=AXIS2_PLACEMENT_3D('',#41682,#32988,#32989);
#29839=AXIS2_PLACEMENT_3D('',#41686,#32991,#32992);
#29840=AXIS2_PLACEMENT_3D('',#41690,#32994,#32995);
#29841=AXIS2_PLACEMENT_3D('',#41694,#32997,#32998);
#29842=AXIS2_PLACEMENT_3D('',#41698,#33000,#33001);
#29843=AXIS2_PLACEMENT_3D('',#41702,#33003,#33004);
#29844=AXIS2_PLACEMENT_3D('',#41706,#33006,#33007);
#29845=AXIS2_PLACEMENT_3D('',#41710,#33009,#33010);
#29846=AXIS2_PLACEMENT_3D('',#41714,#33012,#33013);
#29847=AXIS2_PLACEMENT_3D('',#41718,#33015,#33016);
#29848=AXIS2_PLACEMENT_3D('',#41722,#33018,#33019);
#29849=AXIS2_PLACEMENT_3D('',#41726,#33021,#33022);
#29850=AXIS2_PLACEMENT_3D('',#41730,#33024,#33025);
#29851=AXIS2_PLACEMENT_3D('',#41734,#33027,#33028);
#29852=AXIS2_PLACEMENT_3D('',#41738,#33030,#33031);
#29853=AXIS2_PLACEMENT_3D('',#41742,#33033,#33034);
#29854=AXIS2_PLACEMENT_3D('',#41746,#33036,#33037);
#29855=AXIS2_PLACEMENT_3D('',#41750,#33039,#33040);
#29856=AXIS2_PLACEMENT_3D('',#41754,#33042,#33043);
#29857=AXIS2_PLACEMENT_3D('',#41758,#33045,#33046);
#29858=AXIS2_PLACEMENT_3D('',#41762,#33048,#33049);
#29859=AXIS2_PLACEMENT_3D('',#41766,#33051,#33052);
#29860=AXIS2_PLACEMENT_3D('',#41770,#33054,#33055);
#29861=AXIS2_PLACEMENT_3D('',#41774,#33057,#33058);
#29862=AXIS2_PLACEMENT_3D('',#41778,#33060,#33061);
#29863=AXIS2_PLACEMENT_3D('',#41782,#33063,#33064);
#29864=AXIS2_PLACEMENT_3D('',#41786,#33066,#33067);
#29865=AXIS2_PLACEMENT_3D('',#41790,#33069,#33070);
#29866=AXIS2_PLACEMENT_3D('',#41794,#33072,#33073);
#29867=AXIS2_PLACEMENT_3D('',#41798,#33075,#33076);
#29868=AXIS2_PLACEMENT_3D('',#41802,#33078,#33079);
#29869=AXIS2_PLACEMENT_3D('',#41806,#33081,#33082);
#29870=AXIS2_PLACEMENT_3D('',#41810,#33084,#33085);
#29871=AXIS2_PLACEMENT_3D('',#41814,#33087,#33088);
#29872=AXIS2_PLACEMENT_3D('',#41818,#33090,#33091);
#29873=AXIS2_PLACEMENT_3D('',#41822,#33093,#33094);
#29874=AXIS2_PLACEMENT_3D('',#41826,#33096,#33097);
#29875=AXIS2_PLACEMENT_3D('',#41830,#33099,#33100);
#29876=AXIS2_PLACEMENT_3D('',#41834,#33102,#33103);
#29877=AXIS2_PLACEMENT_3D('',#41836,#33104,#33105);
#29878=AXIS2_PLACEMENT_3D('',#41838,#33106,#33107);
#29879=AXIS2_PLACEMENT_3D('',#41842,#33109,#33110);
#29880=AXIS2_PLACEMENT_3D('',#41846,#33112,#33113);
#29881=AXIS2_PLACEMENT_3D('',#41850,#33115,#33116);
#29882=AXIS2_PLACEMENT_3D('',#41854,#33118,#33119);
#29883=AXIS2_PLACEMENT_3D('',#41858,#33121,#33122);
#29884=AXIS2_PLACEMENT_3D('',#41862,#33124,#33125);
#29885=AXIS2_PLACEMENT_3D('',#41866,#33127,#33128);
#29886=AXIS2_PLACEMENT_3D('',#41870,#33130,#33131);
#29887=AXIS2_PLACEMENT_3D('',#41874,#33133,#33134);
#29888=AXIS2_PLACEMENT_3D('',#41878,#33136,#33137);
#29889=AXIS2_PLACEMENT_3D('',#41882,#33139,#33140);
#29890=AXIS2_PLACEMENT_3D('',#41886,#33142,#33143);
#29891=AXIS2_PLACEMENT_3D('',#41890,#33145,#33146);
#29892=AXIS2_PLACEMENT_3D('',#41896,#33149,#33150);
#29893=AXIS2_PLACEMENT_3D('',#41900,#33152,#33153);
#29894=AXIS2_PLACEMENT_3D('',#41904,#33155,#33156);
#29895=AXIS2_PLACEMENT_3D('',#41907,#33158,#33159);
#29896=AXIS2_PLACEMENT_3D('',#41912,#33161,#33162);
#29897=AXIS2_PLACEMENT_3D('',#41916,#33164,#33165);
#29898=AXIS2_PLACEMENT_3D('',#41920,#33167,#33168);
#29899=AXIS2_PLACEMENT_3D('',#41923,#33170,#33171);
#29900=AXIS2_PLACEMENT_3D('',#41928,#33173,#33174);
#29901=AXIS2_PLACEMENT_3D('',#41932,#33176,#33177);
#29902=AXIS2_PLACEMENT_3D('',#41936,#33179,#33180);
#29903=AXIS2_PLACEMENT_3D('',#41939,#33182,#33183);
#29904=AXIS2_PLACEMENT_3D('',#41944,#33185,#33186);
#29905=AXIS2_PLACEMENT_3D('',#41948,#33188,#33189);
#29906=AXIS2_PLACEMENT_3D('',#41952,#33191,#33192);
#29907=AXIS2_PLACEMENT_3D('',#41955,#33194,#33195);
#29908=AXIS2_PLACEMENT_3D('',#41960,#33197,#33198);
#29909=AXIS2_PLACEMENT_3D('',#41964,#33200,#33201);
#29910=AXIS2_PLACEMENT_3D('',#41968,#33203,#33204);
#29911=AXIS2_PLACEMENT_3D('',#41971,#33206,#33207);
#29912=AXIS2_PLACEMENT_3D('',#41976,#33209,#33210);
#29913=AXIS2_PLACEMENT_3D('',#41988,#33212,#33213);
#29914=AXIS2_PLACEMENT_3D('',#41999,#33215,#33216);
#29915=AXIS2_PLACEMENT_3D('',#42004,#33218,#33219);
#29916=AXIS2_PLACEMENT_3D('',#42008,#33221,#33222);
#29917=AXIS2_PLACEMENT_3D('',#42012,#33224,#33225);
#29918=AXIS2_PLACEMENT_3D('',#42015,#33227,#33228);
#29919=AXIS2_PLACEMENT_3D('',#42018,#33229,#33230);
#29920=AXIS2_PLACEMENT_3D('',#42033,#33232,#33233);
#29921=AXIS2_PLACEMENT_3D('',#42037,#33235,#33236);
#29922=AXIS2_PLACEMENT_3D('',#42055,#33238,#33239);
#29923=AXIS2_PLACEMENT_3D('',#42067,#33241,#33242);
#29924=AXIS2_PLACEMENT_3D('',#42071,#33244,#33245);
#29925=AXIS2_PLACEMENT_3D('',#42083,#33247,#33248);
#29926=AXIS2_PLACEMENT_3D('',#42095,#33250,#33251);
#29927=AXIS2_PLACEMENT_3D('',#42099,#33253,#33254);
#29928=AXIS2_PLACEMENT_3D('',#42111,#33256,#33257);
#29929=AXIS2_PLACEMENT_3D('',#42115,#33259,#33260);
#29930=AXIS2_PLACEMENT_3D('',#42119,#33262,#33263);
#29931=AXIS2_PLACEMENT_3D('',#42123,#33265,#33266);
#29932=AXIS2_PLACEMENT_3D('',#42127,#33268,#33269);
#29933=AXIS2_PLACEMENT_3D('',#42131,#33271,#33272);
#29934=AXIS2_PLACEMENT_3D('',#42135,#33274,#33275);
#29935=AXIS2_PLACEMENT_3D('',#42139,#33277,#33278);
#29936=AXIS2_PLACEMENT_3D('',#42143,#33280,#33281);
#29937=AXIS2_PLACEMENT_3D('',#42147,#33283,#33284);
#29938=AXIS2_PLACEMENT_3D('',#42151,#33286,#33287);
#29939=AXIS2_PLACEMENT_3D('',#42155,#33289,#33290);
#29940=AXIS2_PLACEMENT_3D('',#42159,#33292,#33293);
#29941=AXIS2_PLACEMENT_3D('',#42163,#33295,#33296);
#29942=AXIS2_PLACEMENT_3D('',#42167,#33298,#33299);
#29943=AXIS2_PLACEMENT_3D('',#42171,#33301,#33302);
#29944=AXIS2_PLACEMENT_3D('',#42175,#33304,#33305);
#29945=AXIS2_PLACEMENT_3D('',#42179,#33307,#33308);
#29946=AXIS2_PLACEMENT_3D('',#42183,#33310,#33311);
#29947=AXIS2_PLACEMENT_3D('',#42187,#33313,#33314);
#29948=AXIS2_PLACEMENT_3D('',#42191,#33316,#33317);
#29949=AXIS2_PLACEMENT_3D('',#42195,#33319,#33320);
#29950=AXIS2_PLACEMENT_3D('',#42199,#33322,#33323);
#29951=AXIS2_PLACEMENT_3D('',#42203,#33325,#33326);
#29952=AXIS2_PLACEMENT_3D('',#42207,#33328,#33329);
#29953=AXIS2_PLACEMENT_3D('',#42211,#33331,#33332);
#29954=AXIS2_PLACEMENT_3D('',#42215,#33334,#33335);
#29955=AXIS2_PLACEMENT_3D('',#42219,#33337,#33338);
#29956=AXIS2_PLACEMENT_3D('',#42223,#33340,#33341);
#29957=AXIS2_PLACEMENT_3D('',#42227,#33343,#33344);
#29958=AXIS2_PLACEMENT_3D('',#42231,#33346,#33347);
#29959=AXIS2_PLACEMENT_3D('',#42235,#33349,#33350);
#29960=AXIS2_PLACEMENT_3D('',#42239,#33352,#33353);
#29961=AXIS2_PLACEMENT_3D('',#42243,#33355,#33356);
#29962=AXIS2_PLACEMENT_3D('',#42247,#33358,#33359);
#29963=AXIS2_PLACEMENT_3D('',#42251,#33361,#33362);
#29964=AXIS2_PLACEMENT_3D('',#42255,#33364,#33365);
#29965=AXIS2_PLACEMENT_3D('',#42259,#33367,#33368);
#29966=AXIS2_PLACEMENT_3D('',#42263,#33370,#33371);
#29967=AXIS2_PLACEMENT_3D('',#42267,#33373,#33374);
#29968=AXIS2_PLACEMENT_3D('',#42271,#33376,#33377);
#29969=AXIS2_PLACEMENT_3D('',#42275,#33379,#33380);
#29970=AXIS2_PLACEMENT_3D('',#42279,#33382,#33383);
#29971=AXIS2_PLACEMENT_3D('',#42283,#33385,#33386);
#29972=AXIS2_PLACEMENT_3D('',#42287,#33388,#33389);
#29973=AXIS2_PLACEMENT_3D('',#42291,#33391,#33392);
#29974=AXIS2_PLACEMENT_3D('',#42295,#33394,#33395);
#29975=AXIS2_PLACEMENT_3D('',#42299,#33397,#33398);
#29976=AXIS2_PLACEMENT_3D('',#42303,#33400,#33401);
#29977=AXIS2_PLACEMENT_3D('',#42307,#33403,#33404);
#29978=AXIS2_PLACEMENT_3D('',#42311,#33406,#33407);
#29979=AXIS2_PLACEMENT_3D('',#42315,#33409,#33410);
#29980=AXIS2_PLACEMENT_3D('',#42321,#33413,#33414);
#29981=AXIS2_PLACEMENT_3D('',#42325,#33416,#33417);
#29982=AXIS2_PLACEMENT_3D('',#42329,#33419,#33420);
#29983=AXIS2_PLACEMENT_3D('',#42332,#33422,#33423);
#29984=AXIS2_PLACEMENT_3D('',#42335,#33424,#33425);
#29985=AXIS2_PLACEMENT_3D('',#42353,#33427,#33428);
#29986=AXIS2_PLACEMENT_3D('',#42357,#33430,#33431);
#29987=AXIS2_PLACEMENT_3D('',#42372,#33433,#33434);
#29988=AXIS2_PLACEMENT_3D('',#42384,#33436,#33437);
#29989=AXIS2_PLACEMENT_3D('',#42388,#33439,#33440);
#29990=AXIS2_PLACEMENT_3D('',#42400,#33442,#33443);
#29991=AXIS2_PLACEMENT_3D('',#42412,#33445,#33446);
#29992=AXIS2_PLACEMENT_3D('',#42416,#33448,#33449);
#29993=AXIS2_PLACEMENT_3D('',#42428,#33451,#33452);
#29994=AXIS2_PLACEMENT_3D('',#42432,#33454,#33455);
#29995=AXIS2_PLACEMENT_3D('',#42436,#33457,#33458);
#29996=AXIS2_PLACEMENT_3D('',#42440,#33460,#33461);
#29997=AXIS2_PLACEMENT_3D('',#42444,#33463,#33464);
#29998=AXIS2_PLACEMENT_3D('',#42448,#33466,#33467);
#29999=AXIS2_PLACEMENT_3D('',#42452,#33469,#33470);
#30000=AXIS2_PLACEMENT_3D('',#42456,#33472,#33473);
#30001=AXIS2_PLACEMENT_3D('',#42460,#33475,#33476);
#30002=AXIS2_PLACEMENT_3D('',#42464,#33478,#33479);
#30003=AXIS2_PLACEMENT_3D('',#42468,#33481,#33482);
#30004=AXIS2_PLACEMENT_3D('',#42472,#33484,#33485);
#30005=AXIS2_PLACEMENT_3D('',#42476,#33487,#33488);
#30006=AXIS2_PLACEMENT_3D('',#42480,#33490,#33491);
#30007=AXIS2_PLACEMENT_3D('',#42484,#33493,#33494);
#30008=AXIS2_PLACEMENT_3D('',#42488,#33496,#33497);
#30009=AXIS2_PLACEMENT_3D('',#42492,#33499,#33500);
#30010=AXIS2_PLACEMENT_3D('',#42496,#33502,#33503);
#30011=AXIS2_PLACEMENT_3D('',#42500,#33505,#33506);
#30012=AXIS2_PLACEMENT_3D('',#42504,#33508,#33509);
#30013=AXIS2_PLACEMENT_3D('',#42508,#33511,#33512);
#30014=AXIS2_PLACEMENT_3D('',#42512,#33514,#33515);
#30015=AXIS2_PLACEMENT_3D('',#42516,#33517,#33518);
#30016=AXIS2_PLACEMENT_3D('',#42520,#33520,#33521);
#30017=AXIS2_PLACEMENT_3D('',#42524,#33523,#33524);
#30018=AXIS2_PLACEMENT_3D('',#42528,#33526,#33527);
#30019=AXIS2_PLACEMENT_3D('',#42532,#33529,#33530);
#30020=AXIS2_PLACEMENT_3D('',#42536,#33532,#33533);
#30021=AXIS2_PLACEMENT_3D('',#42540,#33535,#33536);
#30022=AXIS2_PLACEMENT_3D('',#42544,#33538,#33539);
#30023=AXIS2_PLACEMENT_3D('',#42548,#33541,#33542);
#30024=AXIS2_PLACEMENT_3D('',#42552,#33544,#33545);
#30025=AXIS2_PLACEMENT_3D('',#42556,#33547,#33548);
#30026=AXIS2_PLACEMENT_3D('',#42560,#33550,#33551);
#30027=AXIS2_PLACEMENT_3D('',#42564,#33553,#33554);
#30028=AXIS2_PLACEMENT_3D('',#42568,#33556,#33557);
#30029=AXIS2_PLACEMENT_3D('',#42572,#33559,#33560);
#30030=AXIS2_PLACEMENT_3D('',#42576,#33562,#33563);
#30031=AXIS2_PLACEMENT_3D('',#42580,#33565,#33566);
#30032=AXIS2_PLACEMENT_3D('',#42584,#33568,#33569);
#30033=AXIS2_PLACEMENT_3D('',#42588,#33571,#33572);
#30034=AXIS2_PLACEMENT_3D('',#42592,#33574,#33575);
#30035=AXIS2_PLACEMENT_3D('',#42596,#33577,#33578);
#30036=AXIS2_PLACEMENT_3D('',#42600,#33580,#33581);
#30037=AXIS2_PLACEMENT_3D('',#42604,#33583,#33584);
#30038=AXIS2_PLACEMENT_3D('',#42608,#33586,#33587);
#30039=AXIS2_PLACEMENT_3D('',#42612,#33589,#33590);
#30040=AXIS2_PLACEMENT_3D('',#42616,#33592,#33593);
#30041=AXIS2_PLACEMENT_3D('',#42620,#33595,#33596);
#30042=AXIS2_PLACEMENT_3D('',#42624,#33598,#33599);
#30043=AXIS2_PLACEMENT_3D('',#42628,#33601,#33602);
#30044=AXIS2_PLACEMENT_3D('',#42632,#33604,#33605);
#30045=AXIS2_PLACEMENT_3D('',#42636,#33607,#33608);
#30046=AXIS2_PLACEMENT_3D('',#42640,#33610,#33611);
#30047=AXIS2_PLACEMENT_3D('',#42644,#33613,#33614);
#30048=AXIS2_PLACEMENT_3D('',#42646,#33615,#33616);
#30049=AXIS2_PLACEMENT_3D('',#42648,#33617,#33618);
#30050=AXIS2_PLACEMENT_3D('',#42652,#33620,#33621);
#30051=AXIS2_PLACEMENT_3D('',#42656,#33623,#33624);
#30052=AXIS2_PLACEMENT_3D('',#42660,#33626,#33627);
#30053=AXIS2_PLACEMENT_3D('',#42664,#33629,#33630);
#30054=AXIS2_PLACEMENT_3D('',#42668,#33632,#33633);
#30055=AXIS2_PLACEMENT_3D('',#42672,#33635,#33636);
#30056=AXIS2_PLACEMENT_3D('',#42676,#33638,#33639);
#30057=AXIS2_PLACEMENT_3D('',#42680,#33641,#33642);
#30058=AXIS2_PLACEMENT_3D('',#42684,#33644,#33645);
#30059=AXIS2_PLACEMENT_3D('',#42688,#33647,#33648);
#30060=AXIS2_PLACEMENT_3D('',#42692,#33650,#33651);
#30061=AXIS2_PLACEMENT_3D('',#42696,#33653,#33654);
#30062=AXIS2_PLACEMENT_3D('',#42700,#33656,#33657);
#30063=AXIS2_PLACEMENT_3D('',#42706,#33660,#33661);
#30064=AXIS2_PLACEMENT_3D('',#42710,#33663,#33664);
#30065=AXIS2_PLACEMENT_3D('',#42714,#33666,#33667);
#30066=AXIS2_PLACEMENT_3D('',#42717,#33669,#33670);
#30067=AXIS2_PLACEMENT_3D('',#42722,#33672,#33673);
#30068=AXIS2_PLACEMENT_3D('',#42726,#33675,#33676);
#30069=AXIS2_PLACEMENT_3D('',#42730,#33678,#33679);
#30070=AXIS2_PLACEMENT_3D('',#42733,#33681,#33682);
#30071=AXIS2_PLACEMENT_3D('',#42738,#33684,#33685);
#30072=AXIS2_PLACEMENT_3D('',#42742,#33687,#33688);
#30073=AXIS2_PLACEMENT_3D('',#42746,#33690,#33691);
#30074=AXIS2_PLACEMENT_3D('',#42749,#33693,#33694);
#30075=AXIS2_PLACEMENT_3D('',#42754,#33696,#33697);
#30076=AXIS2_PLACEMENT_3D('',#42758,#33699,#33700);
#30077=AXIS2_PLACEMENT_3D('',#42762,#33702,#33703);
#30078=AXIS2_PLACEMENT_3D('',#42765,#33705,#33706);
#30079=AXIS2_PLACEMENT_3D('',#42770,#33708,#33709);
#30080=AXIS2_PLACEMENT_3D('',#42774,#33711,#33712);
#30081=AXIS2_PLACEMENT_3D('',#42778,#33714,#33715);
#30082=AXIS2_PLACEMENT_3D('',#42781,#33717,#33718);
#30083=AXIS2_PLACEMENT_3D('',#42786,#33720,#33721);
#30084=AXIS2_PLACEMENT_3D('',#42798,#33723,#33724);
#30085=AXIS2_PLACEMENT_3D('',#42809,#33726,#33727);
#30086=AXIS2_PLACEMENT_3D('',#42814,#33729,#33730);
#30087=AXIS2_PLACEMENT_3D('',#42818,#33732,#33733);
#30088=AXIS2_PLACEMENT_3D('',#42822,#33735,#33736);
#30089=AXIS2_PLACEMENT_3D('',#42825,#33738,#33739);
#30090=AXIS2_PLACEMENT_3D('',#42828,#33740,#33741);
#30091=AXIS2_PLACEMENT_3D('',#42843,#33743,#33744);
#30092=AXIS2_PLACEMENT_3D('',#42847,#33746,#33747);
#30093=AXIS2_PLACEMENT_3D('',#42865,#33749,#33750);
#30094=AXIS2_PLACEMENT_3D('',#42877,#33752,#33753);
#30095=AXIS2_PLACEMENT_3D('',#42881,#33755,#33756);
#30096=AXIS2_PLACEMENT_3D('',#42893,#33758,#33759);
#30097=AXIS2_PLACEMENT_3D('',#42905,#33761,#33762);
#30098=AXIS2_PLACEMENT_3D('',#42909,#33764,#33765);
#30099=AXIS2_PLACEMENT_3D('',#42921,#33767,#33768);
#30100=AXIS2_PLACEMENT_3D('',#42925,#33770,#33771);
#30101=AXIS2_PLACEMENT_3D('',#42929,#33773,#33774);
#30102=AXIS2_PLACEMENT_3D('',#42933,#33776,#33777);
#30103=AXIS2_PLACEMENT_3D('',#42937,#33779,#33780);
#30104=AXIS2_PLACEMENT_3D('',#42941,#33782,#33783);
#30105=AXIS2_PLACEMENT_3D('',#42945,#33785,#33786);
#30106=AXIS2_PLACEMENT_3D('',#42949,#33788,#33789);
#30107=AXIS2_PLACEMENT_3D('',#42953,#33791,#33792);
#30108=AXIS2_PLACEMENT_3D('',#42957,#33794,#33795);
#30109=AXIS2_PLACEMENT_3D('',#42961,#33797,#33798);
#30110=AXIS2_PLACEMENT_3D('',#42965,#33800,#33801);
#30111=AXIS2_PLACEMENT_3D('',#42969,#33803,#33804);
#30112=AXIS2_PLACEMENT_3D('',#42973,#33806,#33807);
#30113=AXIS2_PLACEMENT_3D('',#42977,#33809,#33810);
#30114=AXIS2_PLACEMENT_3D('',#42981,#33812,#33813);
#30115=AXIS2_PLACEMENT_3D('',#42985,#33815,#33816);
#30116=AXIS2_PLACEMENT_3D('',#42989,#33818,#33819);
#30117=AXIS2_PLACEMENT_3D('',#42993,#33821,#33822);
#30118=AXIS2_PLACEMENT_3D('',#42997,#33824,#33825);
#30119=AXIS2_PLACEMENT_3D('',#43001,#33827,#33828);
#30120=AXIS2_PLACEMENT_3D('',#43005,#33830,#33831);
#30121=AXIS2_PLACEMENT_3D('',#43009,#33833,#33834);
#30122=AXIS2_PLACEMENT_3D('',#43013,#33836,#33837);
#30123=AXIS2_PLACEMENT_3D('',#43017,#33839,#33840);
#30124=AXIS2_PLACEMENT_3D('',#43021,#33842,#33843);
#30125=AXIS2_PLACEMENT_3D('',#43025,#33845,#33846);
#30126=AXIS2_PLACEMENT_3D('',#43029,#33848,#33849);
#30127=AXIS2_PLACEMENT_3D('',#43033,#33851,#33852);
#30128=AXIS2_PLACEMENT_3D('',#43037,#33854,#33855);
#30129=AXIS2_PLACEMENT_3D('',#43041,#33857,#33858);
#30130=AXIS2_PLACEMENT_3D('',#43045,#33860,#33861);
#30131=AXIS2_PLACEMENT_3D('',#43049,#33863,#33864);
#30132=AXIS2_PLACEMENT_3D('',#43053,#33866,#33867);
#30133=AXIS2_PLACEMENT_3D('',#43057,#33869,#33870);
#30134=AXIS2_PLACEMENT_3D('',#43061,#33872,#33873);
#30135=AXIS2_PLACEMENT_3D('',#43065,#33875,#33876);
#30136=AXIS2_PLACEMENT_3D('',#43069,#33878,#33879);
#30137=AXIS2_PLACEMENT_3D('',#43073,#33881,#33882);
#30138=AXIS2_PLACEMENT_3D('',#43077,#33884,#33885);
#30139=AXIS2_PLACEMENT_3D('',#43081,#33887,#33888);
#30140=AXIS2_PLACEMENT_3D('',#43085,#33890,#33891);
#30141=AXIS2_PLACEMENT_3D('',#43089,#33893,#33894);
#30142=AXIS2_PLACEMENT_3D('',#43093,#33896,#33897);
#30143=AXIS2_PLACEMENT_3D('',#43097,#33899,#33900);
#30144=AXIS2_PLACEMENT_3D('',#43101,#33902,#33903);
#30145=AXIS2_PLACEMENT_3D('',#43105,#33905,#33906);
#30146=AXIS2_PLACEMENT_3D('',#43109,#33908,#33909);
#30147=AXIS2_PLACEMENT_3D('',#43113,#33911,#33912);
#30148=AXIS2_PLACEMENT_3D('',#43117,#33914,#33915);
#30149=AXIS2_PLACEMENT_3D('',#43121,#33917,#33918);
#30150=AXIS2_PLACEMENT_3D('',#43125,#33920,#33921);
#30151=AXIS2_PLACEMENT_3D('',#43131,#33924,#33925);
#30152=AXIS2_PLACEMENT_3D('',#43135,#33927,#33928);
#30153=AXIS2_PLACEMENT_3D('',#43139,#33930,#33931);
#30154=AXIS2_PLACEMENT_3D('',#43142,#33933,#33934);
#30155=AXIS2_PLACEMENT_3D('',#43145,#33935,#33936);
#30156=AXIS2_PLACEMENT_3D('',#43163,#33938,#33939);
#30157=AXIS2_PLACEMENT_3D('',#43167,#33941,#33942);
#30158=AXIS2_PLACEMENT_3D('',#43182,#33944,#33945);
#30159=AXIS2_PLACEMENT_3D('',#43194,#33947,#33948);
#30160=AXIS2_PLACEMENT_3D('',#43198,#33950,#33951);
#30161=AXIS2_PLACEMENT_3D('',#43210,#33953,#33954);
#30162=AXIS2_PLACEMENT_3D('',#43222,#33956,#33957);
#30163=AXIS2_PLACEMENT_3D('',#43226,#33959,#33960);
#30164=AXIS2_PLACEMENT_3D('',#43238,#33962,#33963);
#30165=AXIS2_PLACEMENT_3D('',#43242,#33965,#33966);
#30166=AXIS2_PLACEMENT_3D('',#43246,#33968,#33969);
#30167=AXIS2_PLACEMENT_3D('',#43250,#33971,#33972);
#30168=AXIS2_PLACEMENT_3D('',#43254,#33974,#33975);
#30169=AXIS2_PLACEMENT_3D('',#43258,#33977,#33978);
#30170=AXIS2_PLACEMENT_3D('',#43262,#33980,#33981);
#30171=AXIS2_PLACEMENT_3D('',#43266,#33983,#33984);
#30172=AXIS2_PLACEMENT_3D('',#43270,#33986,#33987);
#30173=AXIS2_PLACEMENT_3D('',#43274,#33989,#33990);
#30174=AXIS2_PLACEMENT_3D('',#43278,#33992,#33993);
#30175=AXIS2_PLACEMENT_3D('',#43282,#33995,#33996);
#30176=AXIS2_PLACEMENT_3D('',#43286,#33998,#33999);
#30177=AXIS2_PLACEMENT_3D('',#43290,#34001,#34002);
#30178=AXIS2_PLACEMENT_3D('',#43294,#34004,#34005);
#30179=AXIS2_PLACEMENT_3D('',#43298,#34007,#34008);
#30180=AXIS2_PLACEMENT_3D('',#43302,#34010,#34011);
#30181=AXIS2_PLACEMENT_3D('',#43306,#34013,#34014);
#30182=AXIS2_PLACEMENT_3D('',#43310,#34016,#34017);
#30183=AXIS2_PLACEMENT_3D('',#43314,#34019,#34020);
#30184=AXIS2_PLACEMENT_3D('',#43318,#34022,#34023);
#30185=AXIS2_PLACEMENT_3D('',#43322,#34025,#34026);
#30186=AXIS2_PLACEMENT_3D('',#43326,#34028,#34029);
#30187=AXIS2_PLACEMENT_3D('',#43330,#34031,#34032);
#30188=AXIS2_PLACEMENT_3D('',#43334,#34034,#34035);
#30189=AXIS2_PLACEMENT_3D('',#43338,#34037,#34038);
#30190=AXIS2_PLACEMENT_3D('',#43342,#34040,#34041);
#30191=AXIS2_PLACEMENT_3D('',#43346,#34043,#34044);
#30192=AXIS2_PLACEMENT_3D('',#43350,#34046,#34047);
#30193=AXIS2_PLACEMENT_3D('',#43354,#34049,#34050);
#30194=AXIS2_PLACEMENT_3D('',#43358,#34052,#34053);
#30195=AXIS2_PLACEMENT_3D('',#43362,#34055,#34056);
#30196=AXIS2_PLACEMENT_3D('',#43366,#34058,#34059);
#30197=AXIS2_PLACEMENT_3D('',#43370,#34061,#34062);
#30198=AXIS2_PLACEMENT_3D('',#43374,#34064,#34065);
#30199=AXIS2_PLACEMENT_3D('',#43378,#34067,#34068);
#30200=AXIS2_PLACEMENT_3D('',#43382,#34070,#34071);
#30201=AXIS2_PLACEMENT_3D('',#43386,#34073,#34074);
#30202=AXIS2_PLACEMENT_3D('',#43390,#34076,#34077);
#30203=AXIS2_PLACEMENT_3D('',#43394,#34079,#34080);
#30204=AXIS2_PLACEMENT_3D('',#43398,#34082,#34083);
#30205=AXIS2_PLACEMENT_3D('',#43402,#34085,#34086);
#30206=AXIS2_PLACEMENT_3D('',#43406,#34088,#34089);
#30207=AXIS2_PLACEMENT_3D('',#43410,#34091,#34092);
#30208=AXIS2_PLACEMENT_3D('',#43414,#34094,#34095);
#30209=AXIS2_PLACEMENT_3D('',#43418,#34097,#34098);
#30210=AXIS2_PLACEMENT_3D('',#43422,#34100,#34101);
#30211=AXIS2_PLACEMENT_3D('',#43426,#34103,#34104);
#30212=AXIS2_PLACEMENT_3D('',#43430,#34106,#34107);
#30213=AXIS2_PLACEMENT_3D('',#43434,#34109,#34110);
#30214=AXIS2_PLACEMENT_3D('',#43438,#34112,#34113);
#30215=AXIS2_PLACEMENT_3D('',#43442,#34115,#34116);
#30216=AXIS2_PLACEMENT_3D('',#43448,#34119,#34120);
#30217=AXIS2_PLACEMENT_3D('',#43452,#34122,#34123);
#30218=AXIS2_PLACEMENT_3D('',#43456,#34125,#34126);
#30219=AXIS2_PLACEMENT_3D('',#43459,#34128,#34129);
#30220=AXIS2_PLACEMENT_3D('',#43464,#34131,#34132);
#30221=AXIS2_PLACEMENT_3D('',#43468,#34134,#34135);
#30222=AXIS2_PLACEMENT_3D('',#43472,#34137,#34138);
#30223=AXIS2_PLACEMENT_3D('',#43475,#34140,#34141);
#30224=AXIS2_PLACEMENT_3D('',#43480,#34143,#34144);
#30225=AXIS2_PLACEMENT_3D('',#43484,#34146,#34147);
#30226=AXIS2_PLACEMENT_3D('',#43488,#34149,#34150);
#30227=AXIS2_PLACEMENT_3D('',#43491,#34152,#34153);
#30228=AXIS2_PLACEMENT_3D('',#43496,#34155,#34156);
#30229=AXIS2_PLACEMENT_3D('',#43500,#34158,#34159);
#30230=AXIS2_PLACEMENT_3D('',#43504,#34161,#34162);
#30231=AXIS2_PLACEMENT_3D('',#43507,#34164,#34165);
#30232=AXIS2_PLACEMENT_3D('',#43512,#34167,#34168);
#30233=AXIS2_PLACEMENT_3D('',#43516,#34170,#34171);
#30234=AXIS2_PLACEMENT_3D('',#43520,#34173,#34174);
#30235=AXIS2_PLACEMENT_3D('',#43523,#34176,#34177);
#30236=AXIS2_PLACEMENT_3D('',#43528,#34179,#34180);
#30237=AXIS2_PLACEMENT_3D('',#43540,#34182,#34183);
#30238=AXIS2_PLACEMENT_3D('',#43551,#34185,#34186);
#30239=AXIS2_PLACEMENT_3D('',#43556,#34188,#34189);
#30240=AXIS2_PLACEMENT_3D('',#43560,#34191,#34192);
#30241=AXIS2_PLACEMENT_3D('',#43564,#34194,#34195);
#30242=AXIS2_PLACEMENT_3D('',#43567,#34197,#34198);
#30243=AXIS2_PLACEMENT_3D('',#43570,#34199,#34200);
#30244=AXIS2_PLACEMENT_3D('',#43585,#34202,#34203);
#30245=AXIS2_PLACEMENT_3D('',#43589,#34205,#34206);
#30246=AXIS2_PLACEMENT_3D('',#43607,#34208,#34209);
#30247=AXIS2_PLACEMENT_3D('',#43619,#34211,#34212);
#30248=AXIS2_PLACEMENT_3D('',#43623,#34214,#34215);
#30249=AXIS2_PLACEMENT_3D('',#43635,#34217,#34218);
#30250=AXIS2_PLACEMENT_3D('',#43647,#34220,#34221);
#30251=AXIS2_PLACEMENT_3D('',#43651,#34223,#34224);
#30252=AXIS2_PLACEMENT_3D('',#43663,#34226,#34227);
#30253=AXIS2_PLACEMENT_3D('',#43667,#34229,#34230);
#30254=AXIS2_PLACEMENT_3D('',#43671,#34232,#34233);
#30255=AXIS2_PLACEMENT_3D('',#43675,#34235,#34236);
#30256=AXIS2_PLACEMENT_3D('',#43679,#34238,#34239);
#30257=AXIS2_PLACEMENT_3D('',#43683,#34241,#34242);
#30258=AXIS2_PLACEMENT_3D('',#43687,#34244,#34245);
#30259=AXIS2_PLACEMENT_3D('',#43691,#34247,#34248);
#30260=AXIS2_PLACEMENT_3D('',#43695,#34250,#34251);
#30261=AXIS2_PLACEMENT_3D('',#43699,#34253,#34254);
#30262=AXIS2_PLACEMENT_3D('',#43703,#34256,#34257);
#30263=AXIS2_PLACEMENT_3D('',#43707,#34259,#34260);
#30264=AXIS2_PLACEMENT_3D('',#43711,#34262,#34263);
#30265=AXIS2_PLACEMENT_3D('',#43715,#34265,#34266);
#30266=AXIS2_PLACEMENT_3D('',#43719,#34268,#34269);
#30267=AXIS2_PLACEMENT_3D('',#43723,#34271,#34272);
#30268=AXIS2_PLACEMENT_3D('',#43727,#34274,#34275);
#30269=AXIS2_PLACEMENT_3D('',#43731,#34277,#34278);
#30270=AXIS2_PLACEMENT_3D('',#43735,#34280,#34281);
#30271=AXIS2_PLACEMENT_3D('',#43739,#34283,#34284);
#30272=AXIS2_PLACEMENT_3D('',#43743,#34286,#34287);
#30273=AXIS2_PLACEMENT_3D('',#43747,#34289,#34290);
#30274=AXIS2_PLACEMENT_3D('',#43751,#34292,#34293);
#30275=AXIS2_PLACEMENT_3D('',#43755,#34295,#34296);
#30276=AXIS2_PLACEMENT_3D('',#43759,#34298,#34299);
#30277=AXIS2_PLACEMENT_3D('',#43763,#34301,#34302);
#30278=AXIS2_PLACEMENT_3D('',#43767,#34304,#34305);
#30279=AXIS2_PLACEMENT_3D('',#43771,#34307,#34308);
#30280=AXIS2_PLACEMENT_3D('',#43775,#34310,#34311);
#30281=AXIS2_PLACEMENT_3D('',#43779,#34313,#34314);
#30282=AXIS2_PLACEMENT_3D('',#43783,#34316,#34317);
#30283=AXIS2_PLACEMENT_3D('',#43787,#34319,#34320);
#30284=AXIS2_PLACEMENT_3D('',#43791,#34322,#34323);
#30285=AXIS2_PLACEMENT_3D('',#43795,#34325,#34326);
#30286=AXIS2_PLACEMENT_3D('',#43799,#34328,#34329);
#30287=AXIS2_PLACEMENT_3D('',#43803,#34331,#34332);
#30288=AXIS2_PLACEMENT_3D('',#43807,#34334,#34335);
#30289=AXIS2_PLACEMENT_3D('',#43811,#34337,#34338);
#30290=AXIS2_PLACEMENT_3D('',#43815,#34340,#34341);
#30291=AXIS2_PLACEMENT_3D('',#43819,#34343,#34344);
#30292=AXIS2_PLACEMENT_3D('',#43823,#34346,#34347);
#30293=AXIS2_PLACEMENT_3D('',#43827,#34349,#34350);
#30294=AXIS2_PLACEMENT_3D('',#43831,#34352,#34353);
#30295=AXIS2_PLACEMENT_3D('',#43835,#34355,#34356);
#30296=AXIS2_PLACEMENT_3D('',#43839,#34358,#34359);
#30297=AXIS2_PLACEMENT_3D('',#43843,#34361,#34362);
#30298=AXIS2_PLACEMENT_3D('',#43847,#34364,#34365);
#30299=AXIS2_PLACEMENT_3D('',#43851,#34367,#34368);
#30300=AXIS2_PLACEMENT_3D('',#43855,#34370,#34371);
#30301=AXIS2_PLACEMENT_3D('',#43859,#34373,#34374);
#30302=AXIS2_PLACEMENT_3D('',#43863,#34376,#34377);
#30303=AXIS2_PLACEMENT_3D('',#43867,#34379,#34380);
#30304=AXIS2_PLACEMENT_3D('',#43871,#34382,#34383);
#30305=AXIS2_PLACEMENT_3D('',#43889,#34385,#34386);
#30306=AXIS2_PLACEMENT_3D('',#43893,#34388,#34389);
#30307=AXIS2_PLACEMENT_3D('',#43908,#34391,#34392);
#30308=AXIS2_PLACEMENT_3D('',#43920,#34394,#34395);
#30309=AXIS2_PLACEMENT_3D('',#43924,#34397,#34398);
#30310=AXIS2_PLACEMENT_3D('',#43936,#34400,#34401);
#30311=AXIS2_PLACEMENT_3D('',#43948,#34403,#34404);
#30312=AXIS2_PLACEMENT_3D('',#43952,#34406,#34407);
#30313=AXIS2_PLACEMENT_3D('',#43964,#34409,#34410);
#30314=AXIS2_PLACEMENT_3D('',#43968,#34412,#34413);
#30315=AXIS2_PLACEMENT_3D('',#43972,#34415,#34416);
#30316=AXIS2_PLACEMENT_3D('',#43976,#34418,#34419);
#30317=AXIS2_PLACEMENT_3D('',#43980,#34421,#34422);
#30318=AXIS2_PLACEMENT_3D('',#43984,#34424,#34425);
#30319=AXIS2_PLACEMENT_3D('',#43988,#34427,#34428);
#30320=AXIS2_PLACEMENT_3D('',#43992,#34430,#34431);
#30321=AXIS2_PLACEMENT_3D('',#43996,#34433,#34434);
#30322=AXIS2_PLACEMENT_3D('',#44000,#34436,#34437);
#30323=AXIS2_PLACEMENT_3D('',#44004,#34439,#34440);
#30324=AXIS2_PLACEMENT_3D('',#44008,#34442,#34443);
#30325=AXIS2_PLACEMENT_3D('',#44012,#34445,#34446);
#30326=AXIS2_PLACEMENT_3D('',#44016,#34448,#34449);
#30327=AXIS2_PLACEMENT_3D('',#44020,#34451,#34452);
#30328=AXIS2_PLACEMENT_3D('',#44024,#34454,#34455);
#30329=AXIS2_PLACEMENT_3D('',#44028,#34457,#34458);
#30330=AXIS2_PLACEMENT_3D('',#44032,#34460,#34461);
#30331=AXIS2_PLACEMENT_3D('',#44036,#34463,#34464);
#30332=AXIS2_PLACEMENT_3D('',#44040,#34466,#34467);
#30333=AXIS2_PLACEMENT_3D('',#44044,#34469,#34470);
#30334=AXIS2_PLACEMENT_3D('',#44048,#34472,#34473);
#30335=AXIS2_PLACEMENT_3D('',#44052,#34475,#34476);
#30336=AXIS2_PLACEMENT_3D('',#44056,#34478,#34479);
#30337=AXIS2_PLACEMENT_3D('',#44060,#34481,#34482);
#30338=AXIS2_PLACEMENT_3D('',#44064,#34484,#34485);
#30339=AXIS2_PLACEMENT_3D('',#44068,#34487,#34488);
#30340=AXIS2_PLACEMENT_3D('',#44072,#34490,#34491);
#30341=AXIS2_PLACEMENT_3D('',#44076,#34493,#34494);
#30342=AXIS2_PLACEMENT_3D('',#44080,#34496,#34497);
#30343=AXIS2_PLACEMENT_3D('',#44084,#34499,#34500);
#30344=AXIS2_PLACEMENT_3D('',#44088,#34502,#34503);
#30345=AXIS2_PLACEMENT_3D('',#44092,#34505,#34506);
#30346=AXIS2_PLACEMENT_3D('',#44096,#34508,#34509);
#30347=AXIS2_PLACEMENT_3D('',#44100,#34511,#34512);
#30348=AXIS2_PLACEMENT_3D('',#44104,#34514,#34515);
#30349=AXIS2_PLACEMENT_3D('',#44108,#34517,#34518);
#30350=AXIS2_PLACEMENT_3D('',#44112,#34520,#34521);
#30351=AXIS2_PLACEMENT_3D('',#44116,#34523,#34524);
#30352=AXIS2_PLACEMENT_3D('',#44120,#34526,#34527);
#30353=AXIS2_PLACEMENT_3D('',#44124,#34529,#34530);
#30354=AXIS2_PLACEMENT_3D('',#44128,#34532,#34533);
#30355=AXIS2_PLACEMENT_3D('',#44132,#34535,#34536);
#30356=AXIS2_PLACEMENT_3D('',#44136,#34538,#34539);
#30357=AXIS2_PLACEMENT_3D('',#44140,#34541,#34542);
#30358=AXIS2_PLACEMENT_3D('',#44144,#34544,#34545);
#30359=AXIS2_PLACEMENT_3D('',#44148,#34547,#34548);
#30360=AXIS2_PLACEMENT_3D('',#44152,#34550,#34551);
#30361=AXIS2_PLACEMENT_3D('',#44156,#34553,#34554);
#30362=AXIS2_PLACEMENT_3D('',#44160,#34556,#34557);
#30363=AXIS2_PLACEMENT_3D('',#44164,#34559,#34560);
#30364=AXIS2_PLACEMENT_3D('',#44168,#34562,#34563);
#30365=AXIS2_PLACEMENT_3D('',#44170,#34565,#34566);
#30366=AXIS2_PLACEMENT_3D('',#44173,#34567,#34568);
#30367=AXIS2_PLACEMENT_3D('',#44177,#34570,#34571);
#30368=AXIS2_PLACEMENT_3D('',#44188,#34573,#34574);
#30369=AXIS2_PLACEMENT_3D('',#44199,#34576,#34577);
#30370=AXIS2_PLACEMENT_3D('',#44214,#34579,#34580);
#30371=AXIS2_PLACEMENT_3D('',#44218,#34582,#34583);
#30372=AXIS2_PLACEMENT_3D('',#44233,#34585,#34586);
#30373=AXIS2_PLACEMENT_3D('',#44235,#34587,#34588);
#30374=AXIS2_PLACEMENT_3D('',#44239,#34590,#34591);
#30375=AXIS2_PLACEMENT_3D('',#44250,#34593,#34594);
#30376=AXIS2_PLACEMENT_3D('',#44254,#34596,#34597);
#30377=AXIS2_PLACEMENT_3D('',#44265,#34599,#34600);
#30378=AXIS2_PLACEMENT_3D('',#44269,#34602,#34603);
#30379=AXIS2_PLACEMENT_3D('',#44273,#34605,#34606);
#30380=AXIS2_PLACEMENT_3D('',#44277,#34608,#34609);
#30381=AXIS2_PLACEMENT_3D('',#44281,#34611,#34612);
#30382=AXIS2_PLACEMENT_3D('',#44285,#34614,#34615);
#30383=AXIS2_PLACEMENT_3D('',#44289,#34617,#34618);
#30384=AXIS2_PLACEMENT_3D('',#44293,#34620,#34621);
#30385=AXIS2_PLACEMENT_3D('',#44297,#34623,#34624);
#30386=AXIS2_PLACEMENT_3D('',#44301,#34626,#34627);
#30387=AXIS2_PLACEMENT_3D('',#44305,#34629,#34630);
#30388=AXIS2_PLACEMENT_3D('',#44309,#34632,#34633);
#30389=AXIS2_PLACEMENT_3D('',#44313,#34635,#34636);
#30390=AXIS2_PLACEMENT_3D('',#44317,#34638,#34639);
#30391=AXIS2_PLACEMENT_3D('',#44321,#34641,#34642);
#30392=AXIS2_PLACEMENT_3D('',#44325,#34644,#34645);
#30393=AXIS2_PLACEMENT_3D('',#44329,#34647,#34648);
#30394=AXIS2_PLACEMENT_3D('',#44333,#34650,#34651);
#30395=AXIS2_PLACEMENT_3D('',#44337,#34653,#34654);
#30396=AXIS2_PLACEMENT_3D('',#44341,#34656,#34657);
#30397=AXIS2_PLACEMENT_3D('',#44345,#34659,#34660);
#30398=AXIS2_PLACEMENT_3D('',#44349,#34662,#34663);
#30399=AXIS2_PLACEMENT_3D('',#44353,#34665,#34666);
#30400=AXIS2_PLACEMENT_3D('',#44357,#34668,#34669);
#30401=AXIS2_PLACEMENT_3D('',#44361,#34671,#34672);
#30402=AXIS2_PLACEMENT_3D('',#44365,#34674,#34675);
#30403=AXIS2_PLACEMENT_3D('',#44369,#34677,#34678);
#30404=AXIS2_PLACEMENT_3D('',#44373,#34680,#34681);
#30405=AXIS2_PLACEMENT_3D('',#44377,#34683,#34684);
#30406=AXIS2_PLACEMENT_3D('',#44381,#34686,#34687);
#30407=AXIS2_PLACEMENT_3D('',#44385,#34689,#34690);
#30408=AXIS2_PLACEMENT_3D('',#44389,#34692,#34693);
#30409=AXIS2_PLACEMENT_3D('',#44393,#34695,#34696);
#30410=AXIS2_PLACEMENT_3D('',#44397,#34698,#34699);
#30411=AXIS2_PLACEMENT_3D('',#44401,#34701,#34702);
#30412=AXIS2_PLACEMENT_3D('',#44405,#34704,#34705);
#30413=AXIS2_PLACEMENT_3D('',#44409,#34707,#34708);
#30414=AXIS2_PLACEMENT_3D('',#44413,#34710,#34711);
#30415=AXIS2_PLACEMENT_3D('',#44417,#34713,#34714);
#30416=AXIS2_PLACEMENT_3D('',#44421,#34716,#34717);
#30417=AXIS2_PLACEMENT_3D('',#44425,#34719,#34720);
#30418=AXIS2_PLACEMENT_3D('',#44429,#34722,#34723);
#30419=AXIS2_PLACEMENT_3D('',#44433,#34725,#34726);
#30420=AXIS2_PLACEMENT_3D('',#44437,#34728,#34729);
#30421=AXIS2_PLACEMENT_3D('',#44441,#34731,#34732);
#30422=AXIS2_PLACEMENT_3D('',#44445,#34734,#34735);
#30423=AXIS2_PLACEMENT_3D('',#44449,#34737,#34738);
#30424=AXIS2_PLACEMENT_3D('',#44453,#34740,#34741);
#30425=AXIS2_PLACEMENT_3D('',#44457,#34743,#34744);
#30426=AXIS2_PLACEMENT_3D('',#44461,#34746,#34747);
#30427=AXIS2_PLACEMENT_3D('',#44465,#34749,#34750);
#30428=AXIS2_PLACEMENT_3D('',#44469,#34752,#34753);
#30429=AXIS2_PLACEMENT_3D('',#44482,#34756,#34757);
#30430=AXIS2_PLACEMENT_3D('',#44493,#34759,#34760);
#30431=AXIS2_PLACEMENT_3D('',#44496,#34762,#34763);
#30432=AXIS2_PLACEMENT_3D('',#44499,#34764,#34765);
#30433=AXIS2_PLACEMENT_3D('',#44514,#34767,#34768);
#30434=AXIS2_PLACEMENT_3D('',#44518,#34770,#34771);
#30435=AXIS2_PLACEMENT_3D('',#44533,#34773,#34774);
#30436=AXIS2_PLACEMENT_3D('',#44536,#34776,#34777);
#30437=AXIS2_PLACEMENT_3D('',#44539,#34778,#34779);
#30438=AXIS2_PLACEMENT_3D('',#44550,#34781,#34782);
#30439=AXIS2_PLACEMENT_3D('',#44554,#34784,#34785);
#30440=AXIS2_PLACEMENT_3D('',#44565,#34787,#34788);
#30441=AXIS2_PLACEMENT_3D('',#44569,#34790,#34791);
#30442=AXIS2_PLACEMENT_3D('',#44573,#34793,#34794);
#30443=AXIS2_PLACEMENT_3D('',#44577,#34796,#34797);
#30444=AXIS2_PLACEMENT_3D('',#44581,#34799,#34800);
#30445=AXIS2_PLACEMENT_3D('',#44585,#34802,#34803);
#30446=AXIS2_PLACEMENT_3D('',#44589,#34805,#34806);
#30447=AXIS2_PLACEMENT_3D('',#44593,#34808,#34809);
#30448=AXIS2_PLACEMENT_3D('',#44597,#34811,#34812);
#30449=AXIS2_PLACEMENT_3D('',#44601,#34814,#34815);
#30450=AXIS2_PLACEMENT_3D('',#44605,#34817,#34818);
#30451=AXIS2_PLACEMENT_3D('',#44609,#34820,#34821);
#30452=AXIS2_PLACEMENT_3D('',#44613,#34823,#34824);
#30453=AXIS2_PLACEMENT_3D('',#44617,#34826,#34827);
#30454=AXIS2_PLACEMENT_3D('',#44621,#34829,#34830);
#30455=AXIS2_PLACEMENT_3D('',#44625,#34832,#34833);
#30456=AXIS2_PLACEMENT_3D('',#44629,#34835,#34836);
#30457=AXIS2_PLACEMENT_3D('',#44633,#34838,#34839);
#30458=AXIS2_PLACEMENT_3D('',#44637,#34841,#34842);
#30459=AXIS2_PLACEMENT_3D('',#44641,#34844,#34845);
#30460=AXIS2_PLACEMENT_3D('',#44645,#34847,#34848);
#30461=AXIS2_PLACEMENT_3D('',#44649,#34850,#34851);
#30462=AXIS2_PLACEMENT_3D('',#44653,#34853,#34854);
#30463=AXIS2_PLACEMENT_3D('',#44657,#34856,#34857);
#30464=AXIS2_PLACEMENT_3D('',#44661,#34859,#34860);
#30465=AXIS2_PLACEMENT_3D('',#44665,#34862,#34863);
#30466=AXIS2_PLACEMENT_3D('',#44669,#34865,#34866);
#30467=AXIS2_PLACEMENT_3D('',#44673,#34868,#34869);
#30468=AXIS2_PLACEMENT_3D('',#44677,#34871,#34872);
#30469=AXIS2_PLACEMENT_3D('',#44681,#34874,#34875);
#30470=AXIS2_PLACEMENT_3D('',#44685,#34877,#34878);
#30471=AXIS2_PLACEMENT_3D('',#44689,#34880,#34881);
#30472=AXIS2_PLACEMENT_3D('',#44693,#34883,#34884);
#30473=AXIS2_PLACEMENT_3D('',#44697,#34886,#34887);
#30474=AXIS2_PLACEMENT_3D('',#44701,#34889,#34890);
#30475=AXIS2_PLACEMENT_3D('',#44705,#34892,#34893);
#30476=AXIS2_PLACEMENT_3D('',#44709,#34895,#34896);
#30477=AXIS2_PLACEMENT_3D('',#44713,#34898,#34899);
#30478=AXIS2_PLACEMENT_3D('',#44717,#34901,#34902);
#30479=AXIS2_PLACEMENT_3D('',#44721,#34904,#34905);
#30480=AXIS2_PLACEMENT_3D('',#44725,#34907,#34908);
#30481=AXIS2_PLACEMENT_3D('',#44729,#34910,#34911);
#30482=AXIS2_PLACEMENT_3D('',#44733,#34913,#34914);
#30483=AXIS2_PLACEMENT_3D('',#44737,#34916,#34917);
#30484=AXIS2_PLACEMENT_3D('',#44741,#34919,#34920);
#30485=AXIS2_PLACEMENT_3D('',#44745,#34922,#34923);
#30486=AXIS2_PLACEMENT_3D('',#44749,#34925,#34926);
#30487=AXIS2_PLACEMENT_3D('',#44753,#34928,#34929);
#30488=AXIS2_PLACEMENT_3D('',#44757,#34931,#34932);
#30489=AXIS2_PLACEMENT_3D('',#44761,#34934,#34935);
#30490=AXIS2_PLACEMENT_3D('',#44765,#34937,#34938);
#30491=AXIS2_PLACEMENT_3D('',#44769,#34940,#34941);
#30492=AXIS2_PLACEMENT_3D('',#44775,#34944,#34945);
#30493=AXIS2_PLACEMENT_3D('',#44779,#34947,#34948);
#30494=AXIS2_PLACEMENT_3D('',#44790,#34950,#34951);
#30495=AXIS2_PLACEMENT_3D('',#44799,#34952,#34953);
#30496=AXIS2_PLACEMENT_3D('',#44803,#34955,#34956);
#30497=AXIS2_PLACEMENT_3D('',#44807,#34958,#34959);
#30498=AXIS2_PLACEMENT_3D('',#44811,#34961,#34962);
#30499=AXIS2_PLACEMENT_3D('',#44815,#34964,#34965);
#30500=AXIS2_PLACEMENT_3D('',#44819,#34967,#34968);
#30501=AXIS2_PLACEMENT_3D('',#44823,#34970,#34971);
#30502=AXIS2_PLACEMENT_3D('',#44827,#34973,#34974);
#30503=AXIS2_PLACEMENT_3D('',#44831,#34976,#34977);
#30504=AXIS2_PLACEMENT_3D('',#44835,#34979,#34980);
#30505=AXIS2_PLACEMENT_3D('',#44839,#34982,#34983);
#30506=AXIS2_PLACEMENT_3D('',#44843,#34985,#34986);
#30507=AXIS2_PLACEMENT_3D('',#44847,#34988,#34989);
#30508=AXIS2_PLACEMENT_3D('',#44851,#34991,#34992);
#30509=AXIS2_PLACEMENT_3D('',#44855,#34994,#34995);
#30510=AXIS2_PLACEMENT_3D('',#44859,#34997,#34998);
#30511=AXIS2_PLACEMENT_3D('',#44865,#35001,#35002);
#30512=AXIS2_PLACEMENT_3D('',#44869,#35004,#35005);
#30513=AXIS2_PLACEMENT_3D('',#44873,#35007,#35008);
#30514=AXIS2_PLACEMENT_3D('',#44876,#35010,#35011);
#30515=AXIS2_PLACEMENT_3D('',#44881,#35013,#35014);
#30516=AXIS2_PLACEMENT_3D('',#44885,#35016,#35017);
#30517=AXIS2_PLACEMENT_3D('',#44889,#35019,#35020);
#30518=AXIS2_PLACEMENT_3D('',#44892,#35022,#35023);
#30519=AXIS2_PLACEMENT_3D('',#44897,#35025,#35026);
#30520=AXIS2_PLACEMENT_3D('',#44901,#35028,#35029);
#30521=AXIS2_PLACEMENT_3D('',#44905,#35031,#35032);
#30522=AXIS2_PLACEMENT_3D('',#44908,#35034,#35035);
#30523=AXIS2_PLACEMENT_3D('',#44913,#35037,#35038);
#30524=AXIS2_PLACEMENT_3D('',#44917,#35040,#35041);
#30525=AXIS2_PLACEMENT_3D('',#44921,#35043,#35044);
#30526=AXIS2_PLACEMENT_3D('',#44924,#35046,#35047);
#30527=AXIS2_PLACEMENT_3D('',#44929,#35049,#35050);
#30528=AXIS2_PLACEMENT_3D('',#44933,#35052,#35053);
#30529=AXIS2_PLACEMENT_3D('',#44937,#35055,#35056);
#30530=AXIS2_PLACEMENT_3D('',#44940,#35058,#35059);
#30531=AXIS2_PLACEMENT_3D('',#44945,#35061,#35062);
#30532=AXIS2_PLACEMENT_3D('',#44949,#35064,#35065);
#30533=AXIS2_PLACEMENT_3D('',#44953,#35067,#35068);
#30534=AXIS2_PLACEMENT_3D('',#44956,#35070,#35071);
#30535=AXIS2_PLACEMENT_3D('',#44961,#35073,#35074);
#30536=AXIS2_PLACEMENT_3D('',#44965,#35076,#35077);
#30537=AXIS2_PLACEMENT_3D('',#44969,#35079,#35080);
#30538=AXIS2_PLACEMENT_3D('',#44971,#35081,#35082);
#30539=AXIS2_PLACEMENT_3D('',#44973,#35083,#35084);
#30540=AXIS2_PLACEMENT_3D('',#44976,#35086,#35087);
#30541=AXIS2_PLACEMENT_3D('',#44979,#35088,#35089);
#30542=AXIS2_PLACEMENT_3D('',#44983,#35091,#35092);
#30543=AXIS2_PLACEMENT_3D('',#44994,#35094,#35095);
#30544=AXIS2_PLACEMENT_3D('',#45005,#35097,#35098);
#30545=AXIS2_PLACEMENT_3D('',#45020,#35100,#35101);
#30546=AXIS2_PLACEMENT_3D('',#45024,#35103,#35104);
#30547=AXIS2_PLACEMENT_3D('',#45039,#35106,#35107);
#30548=AXIS2_PLACEMENT_3D('',#45041,#35108,#35109);
#30549=AXIS2_PLACEMENT_3D('',#45045,#35111,#35112);
#30550=AXIS2_PLACEMENT_3D('',#45056,#35114,#35115);
#30551=AXIS2_PLACEMENT_3D('',#45060,#35117,#35118);
#30552=AXIS2_PLACEMENT_3D('',#45071,#35120,#35121);
#30553=AXIS2_PLACEMENT_3D('',#45075,#35123,#35124);
#30554=AXIS2_PLACEMENT_3D('',#45079,#35126,#35127);
#30555=AXIS2_PLACEMENT_3D('',#45083,#35129,#35130);
#30556=AXIS2_PLACEMENT_3D('',#45087,#35132,#35133);
#30557=AXIS2_PLACEMENT_3D('',#45091,#35135,#35136);
#30558=AXIS2_PLACEMENT_3D('',#45095,#35138,#35139);
#30559=AXIS2_PLACEMENT_3D('',#45099,#35141,#35142);
#30560=AXIS2_PLACEMENT_3D('',#45103,#35144,#35145);
#30561=AXIS2_PLACEMENT_3D('',#45107,#35147,#35148);
#30562=AXIS2_PLACEMENT_3D('',#45111,#35150,#35151);
#30563=AXIS2_PLACEMENT_3D('',#45115,#35153,#35154);
#30564=AXIS2_PLACEMENT_3D('',#45119,#35156,#35157);
#30565=AXIS2_PLACEMENT_3D('',#45123,#35159,#35160);
#30566=AXIS2_PLACEMENT_3D('',#45127,#35162,#35163);
#30567=AXIS2_PLACEMENT_3D('',#45131,#35165,#35166);
#30568=AXIS2_PLACEMENT_3D('',#45135,#35168,#35169);
#30569=AXIS2_PLACEMENT_3D('',#45139,#35171,#35172);
#30570=AXIS2_PLACEMENT_3D('',#45143,#35174,#35175);
#30571=AXIS2_PLACEMENT_3D('',#45147,#35177,#35178);
#30572=AXIS2_PLACEMENT_3D('',#45151,#35180,#35181);
#30573=AXIS2_PLACEMENT_3D('',#45155,#35183,#35184);
#30574=AXIS2_PLACEMENT_3D('',#45159,#35186,#35187);
#30575=AXIS2_PLACEMENT_3D('',#45163,#35189,#35190);
#30576=AXIS2_PLACEMENT_3D('',#45167,#35192,#35193);
#30577=AXIS2_PLACEMENT_3D('',#45171,#35195,#35196);
#30578=AXIS2_PLACEMENT_3D('',#45175,#35198,#35199);
#30579=AXIS2_PLACEMENT_3D('',#45179,#35201,#35202);
#30580=AXIS2_PLACEMENT_3D('',#45183,#35204,#35205);
#30581=AXIS2_PLACEMENT_3D('',#45187,#35207,#35208);
#30582=AXIS2_PLACEMENT_3D('',#45191,#35210,#35211);
#30583=AXIS2_PLACEMENT_3D('',#45195,#35213,#35214);
#30584=AXIS2_PLACEMENT_3D('',#45199,#35216,#35217);
#30585=AXIS2_PLACEMENT_3D('',#45203,#35219,#35220);
#30586=AXIS2_PLACEMENT_3D('',#45207,#35222,#35223);
#30587=AXIS2_PLACEMENT_3D('',#45211,#35225,#35226);
#30588=AXIS2_PLACEMENT_3D('',#45215,#35228,#35229);
#30589=AXIS2_PLACEMENT_3D('',#45219,#35231,#35232);
#30590=AXIS2_PLACEMENT_3D('',#45223,#35234,#35235);
#30591=AXIS2_PLACEMENT_3D('',#45227,#35237,#35238);
#30592=AXIS2_PLACEMENT_3D('',#45231,#35240,#35241);
#30593=AXIS2_PLACEMENT_3D('',#45235,#35243,#35244);
#30594=AXIS2_PLACEMENT_3D('',#45239,#35246,#35247);
#30595=AXIS2_PLACEMENT_3D('',#45243,#35249,#35250);
#30596=AXIS2_PLACEMENT_3D('',#45247,#35252,#35253);
#30597=AXIS2_PLACEMENT_3D('',#45251,#35255,#35256);
#30598=AXIS2_PLACEMENT_3D('',#45255,#35258,#35259);
#30599=AXIS2_PLACEMENT_3D('',#45259,#35261,#35262);
#30600=AXIS2_PLACEMENT_3D('',#45263,#35264,#35265);
#30601=AXIS2_PLACEMENT_3D('',#45267,#35267,#35268);
#30602=AXIS2_PLACEMENT_3D('',#45271,#35270,#35271);
#30603=AXIS2_PLACEMENT_3D('',#45275,#35273,#35274);
#30604=AXIS2_PLACEMENT_3D('',#45288,#35277,#35278);
#30605=AXIS2_PLACEMENT_3D('',#45299,#35280,#35281);
#30606=AXIS2_PLACEMENT_3D('',#45302,#35283,#35284);
#30607=AXIS2_PLACEMENT_3D('',#45305,#35285,#35286);
#30608=AXIS2_PLACEMENT_3D('',#45320,#35288,#35289);
#30609=AXIS2_PLACEMENT_3D('',#45324,#35291,#35292);
#30610=AXIS2_PLACEMENT_3D('',#45339,#35294,#35295);
#30611=AXIS2_PLACEMENT_3D('',#45342,#35297,#35298);
#30612=AXIS2_PLACEMENT_3D('',#45345,#35299,#35300);
#30613=AXIS2_PLACEMENT_3D('',#45356,#35302,#35303);
#30614=AXIS2_PLACEMENT_3D('',#45360,#35305,#35306);
#30615=AXIS2_PLACEMENT_3D('',#45371,#35308,#35309);
#30616=AXIS2_PLACEMENT_3D('',#45375,#35311,#35312);
#30617=AXIS2_PLACEMENT_3D('',#45379,#35314,#35315);
#30618=AXIS2_PLACEMENT_3D('',#45383,#35317,#35318);
#30619=AXIS2_PLACEMENT_3D('',#45387,#35320,#35321);
#30620=AXIS2_PLACEMENT_3D('',#45391,#35323,#35324);
#30621=AXIS2_PLACEMENT_3D('',#45395,#35326,#35327);
#30622=AXIS2_PLACEMENT_3D('',#45399,#35329,#35330);
#30623=AXIS2_PLACEMENT_3D('',#45403,#35332,#35333);
#30624=AXIS2_PLACEMENT_3D('',#45407,#35335,#35336);
#30625=AXIS2_PLACEMENT_3D('',#45411,#35338,#35339);
#30626=AXIS2_PLACEMENT_3D('',#45415,#35341,#35342);
#30627=AXIS2_PLACEMENT_3D('',#45419,#35344,#35345);
#30628=AXIS2_PLACEMENT_3D('',#45423,#35347,#35348);
#30629=AXIS2_PLACEMENT_3D('',#45427,#35350,#35351);
#30630=AXIS2_PLACEMENT_3D('',#45431,#35353,#35354);
#30631=AXIS2_PLACEMENT_3D('',#45435,#35356,#35357);
#30632=AXIS2_PLACEMENT_3D('',#45439,#35359,#35360);
#30633=AXIS2_PLACEMENT_3D('',#45443,#35362,#35363);
#30634=AXIS2_PLACEMENT_3D('',#45447,#35365,#35366);
#30635=AXIS2_PLACEMENT_3D('',#45451,#35368,#35369);
#30636=AXIS2_PLACEMENT_3D('',#45455,#35371,#35372);
#30637=AXIS2_PLACEMENT_3D('',#45459,#35374,#35375);
#30638=AXIS2_PLACEMENT_3D('',#45463,#35377,#35378);
#30639=AXIS2_PLACEMENT_3D('',#45467,#35380,#35381);
#30640=AXIS2_PLACEMENT_3D('',#45471,#35383,#35384);
#30641=AXIS2_PLACEMENT_3D('',#45475,#35386,#35387);
#30642=AXIS2_PLACEMENT_3D('',#45479,#35389,#35390);
#30643=AXIS2_PLACEMENT_3D('',#45483,#35392,#35393);
#30644=AXIS2_PLACEMENT_3D('',#45487,#35395,#35396);
#30645=AXIS2_PLACEMENT_3D('',#45491,#35398,#35399);
#30646=AXIS2_PLACEMENT_3D('',#45495,#35401,#35402);
#30647=AXIS2_PLACEMENT_3D('',#45499,#35404,#35405);
#30648=AXIS2_PLACEMENT_3D('',#45503,#35407,#35408);
#30649=AXIS2_PLACEMENT_3D('',#45507,#35410,#35411);
#30650=AXIS2_PLACEMENT_3D('',#45511,#35413,#35414);
#30651=AXIS2_PLACEMENT_3D('',#45515,#35416,#35417);
#30652=AXIS2_PLACEMENT_3D('',#45519,#35419,#35420);
#30653=AXIS2_PLACEMENT_3D('',#45523,#35422,#35423);
#30654=AXIS2_PLACEMENT_3D('',#45527,#35425,#35426);
#30655=AXIS2_PLACEMENT_3D('',#45531,#35428,#35429);
#30656=AXIS2_PLACEMENT_3D('',#45535,#35431,#35432);
#30657=AXIS2_PLACEMENT_3D('',#45539,#35434,#35435);
#30658=AXIS2_PLACEMENT_3D('',#45543,#35437,#35438);
#30659=AXIS2_PLACEMENT_3D('',#45547,#35440,#35441);
#30660=AXIS2_PLACEMENT_3D('',#45551,#35443,#35444);
#30661=AXIS2_PLACEMENT_3D('',#45555,#35446,#35447);
#30662=AXIS2_PLACEMENT_3D('',#45559,#35449,#35450);
#30663=AXIS2_PLACEMENT_3D('',#45563,#35452,#35453);
#30664=AXIS2_PLACEMENT_3D('',#45567,#35455,#35456);
#30665=AXIS2_PLACEMENT_3D('',#45571,#35458,#35459);
#30666=AXIS2_PLACEMENT_3D('',#45575,#35461,#35462);
#30667=AXIS2_PLACEMENT_3D('',#45581,#35465,#35466);
#30668=AXIS2_PLACEMENT_3D('',#45585,#35468,#35469);
#30669=AXIS2_PLACEMENT_3D('',#45596,#35471,#35472);
#30670=AXIS2_PLACEMENT_3D('',#45605,#35473,#35474);
#30671=AXIS2_PLACEMENT_3D('',#45609,#35476,#35477);
#30672=AXIS2_PLACEMENT_3D('',#45613,#35479,#35480);
#30673=AXIS2_PLACEMENT_3D('',#45617,#35482,#35483);
#30674=AXIS2_PLACEMENT_3D('',#45621,#35485,#35486);
#30675=AXIS2_PLACEMENT_3D('',#45625,#35488,#35489);
#30676=AXIS2_PLACEMENT_3D('',#45629,#35491,#35492);
#30677=AXIS2_PLACEMENT_3D('',#45633,#35494,#35495);
#30678=AXIS2_PLACEMENT_3D('',#45637,#35497,#35498);
#30679=AXIS2_PLACEMENT_3D('',#45641,#35500,#35501);
#30680=AXIS2_PLACEMENT_3D('',#45645,#35503,#35504);
#30681=AXIS2_PLACEMENT_3D('',#45649,#35506,#35507);
#30682=AXIS2_PLACEMENT_3D('',#45653,#35509,#35510);
#30683=AXIS2_PLACEMENT_3D('',#45657,#35512,#35513);
#30684=AXIS2_PLACEMENT_3D('',#45661,#35515,#35516);
#30685=AXIS2_PLACEMENT_3D('',#45665,#35518,#35519);
#30686=AXIS2_PLACEMENT_3D('',#45671,#35522,#35523);
#30687=AXIS2_PLACEMENT_3D('',#45675,#35525,#35526);
#30688=AXIS2_PLACEMENT_3D('',#45679,#35528,#35529);
#30689=AXIS2_PLACEMENT_3D('',#45682,#35531,#35532);
#30690=AXIS2_PLACEMENT_3D('',#45687,#35534,#35535);
#30691=AXIS2_PLACEMENT_3D('',#45691,#35537,#35538);
#30692=AXIS2_PLACEMENT_3D('',#45695,#35540,#35541);
#30693=AXIS2_PLACEMENT_3D('',#45698,#35543,#35544);
#30694=AXIS2_PLACEMENT_3D('',#45703,#35546,#35547);
#30695=AXIS2_PLACEMENT_3D('',#45707,#35549,#35550);
#30696=AXIS2_PLACEMENT_3D('',#45711,#35552,#35553);
#30697=AXIS2_PLACEMENT_3D('',#45714,#35555,#35556);
#30698=AXIS2_PLACEMENT_3D('',#45719,#35558,#35559);
#30699=AXIS2_PLACEMENT_3D('',#45723,#35561,#35562);
#30700=AXIS2_PLACEMENT_3D('',#45727,#35564,#35565);
#30701=AXIS2_PLACEMENT_3D('',#45730,#35567,#35568);
#30702=AXIS2_PLACEMENT_3D('',#45735,#35570,#35571);
#30703=AXIS2_PLACEMENT_3D('',#45739,#35573,#35574);
#30704=AXIS2_PLACEMENT_3D('',#45743,#35576,#35577);
#30705=AXIS2_PLACEMENT_3D('',#45746,#35579,#35580);
#30706=AXIS2_PLACEMENT_3D('',#45751,#35582,#35583);
#30707=AXIS2_PLACEMENT_3D('',#45755,#35585,#35586);
#30708=AXIS2_PLACEMENT_3D('',#45759,#35588,#35589);
#30709=AXIS2_PLACEMENT_3D('',#45762,#35591,#35592);
#30710=AXIS2_PLACEMENT_3D('',#45767,#35594,#35595);
#30711=AXIS2_PLACEMENT_3D('',#45771,#35597,#35598);
#30712=AXIS2_PLACEMENT_3D('',#45775,#35600,#35601);
#30713=AXIS2_PLACEMENT_3D('',#45777,#35602,#35603);
#30714=AXIS2_PLACEMENT_3D('',#45779,#35604,#35605);
#30715=AXIS2_PLACEMENT_3D('',#45782,#35607,#35608);
#30716=AXIS2_PLACEMENT_3D('',#45785,#35609,#35610);
#30717=AXIS2_PLACEMENT_3D('',#45789,#35612,#35613);
#30718=AXIS2_PLACEMENT_3D('',#45800,#35615,#35616);
#30719=AXIS2_PLACEMENT_3D('',#45811,#35618,#35619);
#30720=AXIS2_PLACEMENT_3D('',#45826,#35621,#35622);
#30721=AXIS2_PLACEMENT_3D('',#45830,#35624,#35625);
#30722=AXIS2_PLACEMENT_3D('',#45845,#35627,#35628);
#30723=AXIS2_PLACEMENT_3D('',#45847,#35629,#35630);
#30724=AXIS2_PLACEMENT_3D('',#45851,#35632,#35633);
#30725=AXIS2_PLACEMENT_3D('',#45862,#35635,#35636);
#30726=AXIS2_PLACEMENT_3D('',#45866,#35638,#35639);
#30727=AXIS2_PLACEMENT_3D('',#45877,#35641,#35642);
#30728=AXIS2_PLACEMENT_3D('',#45881,#35644,#35645);
#30729=AXIS2_PLACEMENT_3D('',#45885,#35647,#35648);
#30730=AXIS2_PLACEMENT_3D('',#45889,#35650,#35651);
#30731=AXIS2_PLACEMENT_3D('',#45893,#35653,#35654);
#30732=AXIS2_PLACEMENT_3D('',#45897,#35656,#35657);
#30733=AXIS2_PLACEMENT_3D('',#45901,#35659,#35660);
#30734=AXIS2_PLACEMENT_3D('',#45905,#35662,#35663);
#30735=AXIS2_PLACEMENT_3D('',#45909,#35665,#35666);
#30736=AXIS2_PLACEMENT_3D('',#45913,#35668,#35669);
#30737=AXIS2_PLACEMENT_3D('',#45917,#35671,#35672);
#30738=AXIS2_PLACEMENT_3D('',#45921,#35674,#35675);
#30739=AXIS2_PLACEMENT_3D('',#45925,#35677,#35678);
#30740=AXIS2_PLACEMENT_3D('',#45929,#35680,#35681);
#30741=AXIS2_PLACEMENT_3D('',#45933,#35683,#35684);
#30742=AXIS2_PLACEMENT_3D('',#45937,#35686,#35687);
#30743=AXIS2_PLACEMENT_3D('',#45941,#35689,#35690);
#30744=AXIS2_PLACEMENT_3D('',#45945,#35692,#35693);
#30745=AXIS2_PLACEMENT_3D('',#45949,#35695,#35696);
#30746=AXIS2_PLACEMENT_3D('',#45953,#35698,#35699);
#30747=AXIS2_PLACEMENT_3D('',#45957,#35701,#35702);
#30748=AXIS2_PLACEMENT_3D('',#45961,#35704,#35705);
#30749=AXIS2_PLACEMENT_3D('',#45965,#35707,#35708);
#30750=AXIS2_PLACEMENT_3D('',#45969,#35710,#35711);
#30751=AXIS2_PLACEMENT_3D('',#45973,#35713,#35714);
#30752=AXIS2_PLACEMENT_3D('',#45977,#35716,#35717);
#30753=AXIS2_PLACEMENT_3D('',#45981,#35719,#35720);
#30754=AXIS2_PLACEMENT_3D('',#45985,#35722,#35723);
#30755=AXIS2_PLACEMENT_3D('',#45989,#35725,#35726);
#30756=AXIS2_PLACEMENT_3D('',#45993,#35728,#35729);
#30757=AXIS2_PLACEMENT_3D('',#45997,#35731,#35732);
#30758=AXIS2_PLACEMENT_3D('',#46001,#35734,#35735);
#30759=AXIS2_PLACEMENT_3D('',#46005,#35737,#35738);
#30760=AXIS2_PLACEMENT_3D('',#46009,#35740,#35741);
#30761=AXIS2_PLACEMENT_3D('',#46013,#35743,#35744);
#30762=AXIS2_PLACEMENT_3D('',#46017,#35746,#35747);
#30763=AXIS2_PLACEMENT_3D('',#46021,#35749,#35750);
#30764=AXIS2_PLACEMENT_3D('',#46025,#35752,#35753);
#30765=AXIS2_PLACEMENT_3D('',#46029,#35755,#35756);
#30766=AXIS2_PLACEMENT_3D('',#46033,#35758,#35759);
#30767=AXIS2_PLACEMENT_3D('',#46037,#35761,#35762);
#30768=AXIS2_PLACEMENT_3D('',#46041,#35764,#35765);
#30769=AXIS2_PLACEMENT_3D('',#46045,#35767,#35768);
#30770=AXIS2_PLACEMENT_3D('',#46049,#35770,#35771);
#30771=AXIS2_PLACEMENT_3D('',#46053,#35773,#35774);
#30772=AXIS2_PLACEMENT_3D('',#46057,#35776,#35777);
#30773=AXIS2_PLACEMENT_3D('',#46061,#35779,#35780);
#30774=AXIS2_PLACEMENT_3D('',#46065,#35782,#35783);
#30775=AXIS2_PLACEMENT_3D('',#46069,#35785,#35786);
#30776=AXIS2_PLACEMENT_3D('',#46073,#35788,#35789);
#30777=AXIS2_PLACEMENT_3D('',#46077,#35791,#35792);
#30778=AXIS2_PLACEMENT_3D('',#46081,#35794,#35795);
#30779=AXIS2_PLACEMENT_3D('',#46094,#35798,#35799);
#30780=AXIS2_PLACEMENT_3D('',#46105,#35801,#35802);
#30781=AXIS2_PLACEMENT_3D('',#46108,#35804,#35805);
#30782=AXIS2_PLACEMENT_3D('',#46111,#35806,#35807);
#30783=AXIS2_PLACEMENT_3D('',#46126,#35809,#35810);
#30784=AXIS2_PLACEMENT_3D('',#46130,#35812,#35813);
#30785=AXIS2_PLACEMENT_3D('',#46145,#35815,#35816);
#30786=AXIS2_PLACEMENT_3D('',#46148,#35818,#35819);
#30787=AXIS2_PLACEMENT_3D('',#46151,#35820,#35821);
#30788=AXIS2_PLACEMENT_3D('',#46162,#35823,#35824);
#30789=AXIS2_PLACEMENT_3D('',#46166,#35826,#35827);
#30790=AXIS2_PLACEMENT_3D('',#46177,#35829,#35830);
#30791=AXIS2_PLACEMENT_3D('',#46181,#35832,#35833);
#30792=AXIS2_PLACEMENT_3D('',#46185,#35835,#35836);
#30793=AXIS2_PLACEMENT_3D('',#46189,#35838,#35839);
#30794=AXIS2_PLACEMENT_3D('',#46193,#35841,#35842);
#30795=AXIS2_PLACEMENT_3D('',#46197,#35844,#35845);
#30796=AXIS2_PLACEMENT_3D('',#46201,#35847,#35848);
#30797=AXIS2_PLACEMENT_3D('',#46205,#35850,#35851);
#30798=AXIS2_PLACEMENT_3D('',#46209,#35853,#35854);
#30799=AXIS2_PLACEMENT_3D('',#46213,#35856,#35857);
#30800=AXIS2_PLACEMENT_3D('',#46217,#35859,#35860);
#30801=AXIS2_PLACEMENT_3D('',#46221,#35862,#35863);
#30802=AXIS2_PLACEMENT_3D('',#46225,#35865,#35866);
#30803=AXIS2_PLACEMENT_3D('',#46229,#35868,#35869);
#30804=AXIS2_PLACEMENT_3D('',#46233,#35871,#35872);
#30805=AXIS2_PLACEMENT_3D('',#46237,#35874,#35875);
#30806=AXIS2_PLACEMENT_3D('',#46241,#35877,#35878);
#30807=AXIS2_PLACEMENT_3D('',#46245,#35880,#35881);
#30808=AXIS2_PLACEMENT_3D('',#46249,#35883,#35884);
#30809=AXIS2_PLACEMENT_3D('',#46253,#35886,#35887);
#30810=AXIS2_PLACEMENT_3D('',#46257,#35889,#35890);
#30811=AXIS2_PLACEMENT_3D('',#46261,#35892,#35893);
#30812=AXIS2_PLACEMENT_3D('',#46265,#35895,#35896);
#30813=AXIS2_PLACEMENT_3D('',#46269,#35898,#35899);
#30814=AXIS2_PLACEMENT_3D('',#46273,#35901,#35902);
#30815=AXIS2_PLACEMENT_3D('',#46277,#35904,#35905);
#30816=AXIS2_PLACEMENT_3D('',#46281,#35907,#35908);
#30817=AXIS2_PLACEMENT_3D('',#46285,#35910,#35911);
#30818=AXIS2_PLACEMENT_3D('',#46289,#35913,#35914);
#30819=AXIS2_PLACEMENT_3D('',#46293,#35916,#35917);
#30820=AXIS2_PLACEMENT_3D('',#46297,#35919,#35920);
#30821=AXIS2_PLACEMENT_3D('',#46301,#35922,#35923);
#30822=AXIS2_PLACEMENT_3D('',#46305,#35925,#35926);
#30823=AXIS2_PLACEMENT_3D('',#46309,#35928,#35929);
#30824=AXIS2_PLACEMENT_3D('',#46313,#35931,#35932);
#30825=AXIS2_PLACEMENT_3D('',#46317,#35934,#35935);
#30826=AXIS2_PLACEMENT_3D('',#46321,#35937,#35938);
#30827=AXIS2_PLACEMENT_3D('',#46325,#35940,#35941);
#30828=AXIS2_PLACEMENT_3D('',#46329,#35943,#35944);
#30829=AXIS2_PLACEMENT_3D('',#46333,#35946,#35947);
#30830=AXIS2_PLACEMENT_3D('',#46337,#35949,#35950);
#30831=AXIS2_PLACEMENT_3D('',#46341,#35952,#35953);
#30832=AXIS2_PLACEMENT_3D('',#46345,#35955,#35956);
#30833=AXIS2_PLACEMENT_3D('',#46349,#35958,#35959);
#30834=AXIS2_PLACEMENT_3D('',#46353,#35961,#35962);
#30835=AXIS2_PLACEMENT_3D('',#46357,#35964,#35965);
#30836=AXIS2_PLACEMENT_3D('',#46361,#35967,#35968);
#30837=AXIS2_PLACEMENT_3D('',#46365,#35970,#35971);
#30838=AXIS2_PLACEMENT_3D('',#46369,#35973,#35974);
#30839=AXIS2_PLACEMENT_3D('',#46373,#35976,#35977);
#30840=AXIS2_PLACEMENT_3D('',#46377,#35979,#35980);
#30841=AXIS2_PLACEMENT_3D('',#46381,#35982,#35983);
#30842=AXIS2_PLACEMENT_3D('',#46387,#35986,#35987);
#30843=AXIS2_PLACEMENT_3D('',#46391,#35989,#35990);
#30844=AXIS2_PLACEMENT_3D('',#46402,#35992,#35993);
#30845=AXIS2_PLACEMENT_3D('',#46413,#35995,#35996);
#30846=AXIS2_PLACEMENT_3D('',#46417,#35998,#35999);
#30847=AXIS2_PLACEMENT_3D('',#46421,#36001,#36002);
#30848=AXIS2_PLACEMENT_3D('',#46424,#36004,#36005);
#30849=AXIS2_PLACEMENT_3D('',#46429,#36007,#36008);
#30850=AXIS2_PLACEMENT_3D('',#46433,#36010,#36011);
#30851=AXIS2_PLACEMENT_3D('',#46437,#36013,#36014);
#30852=AXIS2_PLACEMENT_3D('',#46440,#36016,#36017);
#30853=AXIS2_PLACEMENT_3D('',#46445,#36019,#36020);
#30854=AXIS2_PLACEMENT_3D('',#46449,#36022,#36023);
#30855=AXIS2_PLACEMENT_3D('',#46453,#36025,#36026);
#30856=AXIS2_PLACEMENT_3D('',#46456,#36028,#36029);
#30857=AXIS2_PLACEMENT_3D('',#46461,#36031,#36032);
#30858=AXIS2_PLACEMENT_3D('',#46465,#36034,#36035);
#30859=AXIS2_PLACEMENT_3D('',#46469,#36037,#36038);
#30860=AXIS2_PLACEMENT_3D('',#46472,#36040,#36041);
#30861=AXIS2_PLACEMENT_3D('',#46477,#36043,#36044);
#30862=AXIS2_PLACEMENT_3D('',#46481,#36046,#36047);
#30863=AXIS2_PLACEMENT_3D('',#46485,#36049,#36050);
#30864=AXIS2_PLACEMENT_3D('',#46488,#36052,#36053);
#30865=AXIS2_PLACEMENT_3D('',#46493,#36055,#36056);
#30866=AXIS2_PLACEMENT_3D('',#46497,#36058,#36059);
#30867=AXIS2_PLACEMENT_3D('',#46501,#36061,#36062);
#30868=AXIS2_PLACEMENT_3D('',#46504,#36064,#36065);
#30869=AXIS2_PLACEMENT_3D('',#46507,#36066,#36067);
#30870=AXIS2_PLACEMENT_3D('',#46511,#36069,#36070);
#30871=AXIS2_PLACEMENT_3D('',#46522,#36072,#36073);
#30872=AXIS2_PLACEMENT_3D('',#46533,#36075,#36076);
#30873=AXIS2_PLACEMENT_3D('',#46548,#36078,#36079);
#30874=AXIS2_PLACEMENT_3D('',#46552,#36081,#36082);
#30875=AXIS2_PLACEMENT_3D('',#46567,#36084,#36085);
#30876=AXIS2_PLACEMENT_3D('',#46569,#36086,#36087);
#30877=AXIS2_PLACEMENT_3D('',#46573,#36089,#36090);
#30878=AXIS2_PLACEMENT_3D('',#46584,#36092,#36093);
#30879=AXIS2_PLACEMENT_3D('',#46588,#36095,#36096);
#30880=AXIS2_PLACEMENT_3D('',#46599,#36098,#36099);
#30881=AXIS2_PLACEMENT_3D('',#46603,#36101,#36102);
#30882=AXIS2_PLACEMENT_3D('',#46607,#36104,#36105);
#30883=AXIS2_PLACEMENT_3D('',#46611,#36107,#36108);
#30884=AXIS2_PLACEMENT_3D('',#46615,#36110,#36111);
#30885=AXIS2_PLACEMENT_3D('',#46619,#36113,#36114);
#30886=AXIS2_PLACEMENT_3D('',#46623,#36116,#36117);
#30887=AXIS2_PLACEMENT_3D('',#46627,#36119,#36120);
#30888=AXIS2_PLACEMENT_3D('',#46631,#36122,#36123);
#30889=AXIS2_PLACEMENT_3D('',#46635,#36125,#36126);
#30890=AXIS2_PLACEMENT_3D('',#46639,#36128,#36129);
#30891=AXIS2_PLACEMENT_3D('',#46643,#36131,#36132);
#30892=AXIS2_PLACEMENT_3D('',#46647,#36134,#36135);
#30893=AXIS2_PLACEMENT_3D('',#46651,#36137,#36138);
#30894=AXIS2_PLACEMENT_3D('',#46655,#36140,#36141);
#30895=AXIS2_PLACEMENT_3D('',#46659,#36143,#36144);
#30896=AXIS2_PLACEMENT_3D('',#46663,#36146,#36147);
#30897=AXIS2_PLACEMENT_3D('',#46667,#36149,#36150);
#30898=AXIS2_PLACEMENT_3D('',#46671,#36152,#36153);
#30899=AXIS2_PLACEMENT_3D('',#46675,#36155,#36156);
#30900=AXIS2_PLACEMENT_3D('',#46679,#36158,#36159);
#30901=AXIS2_PLACEMENT_3D('',#46683,#36161,#36162);
#30902=AXIS2_PLACEMENT_3D('',#46687,#36164,#36165);
#30903=AXIS2_PLACEMENT_3D('',#46691,#36167,#36168);
#30904=AXIS2_PLACEMENT_3D('',#46695,#36170,#36171);
#30905=AXIS2_PLACEMENT_3D('',#46699,#36173,#36174);
#30906=AXIS2_PLACEMENT_3D('',#46703,#36176,#36177);
#30907=AXIS2_PLACEMENT_3D('',#46707,#36179,#36180);
#30908=AXIS2_PLACEMENT_3D('',#46711,#36182,#36183);
#30909=AXIS2_PLACEMENT_3D('',#46715,#36185,#36186);
#30910=AXIS2_PLACEMENT_3D('',#46719,#36188,#36189);
#30911=AXIS2_PLACEMENT_3D('',#46723,#36191,#36192);
#30912=AXIS2_PLACEMENT_3D('',#46727,#36194,#36195);
#30913=AXIS2_PLACEMENT_3D('',#46731,#36197,#36198);
#30914=AXIS2_PLACEMENT_3D('',#46735,#36200,#36201);
#30915=AXIS2_PLACEMENT_3D('',#46739,#36203,#36204);
#30916=AXIS2_PLACEMENT_3D('',#46743,#36206,#36207);
#30917=AXIS2_PLACEMENT_3D('',#46747,#36209,#36210);
#30918=AXIS2_PLACEMENT_3D('',#46751,#36212,#36213);
#30919=AXIS2_PLACEMENT_3D('',#46755,#36215,#36216);
#30920=AXIS2_PLACEMENT_3D('',#46759,#36218,#36219);
#30921=AXIS2_PLACEMENT_3D('',#46763,#36221,#36222);
#30922=AXIS2_PLACEMENT_3D('',#46767,#36224,#36225);
#30923=AXIS2_PLACEMENT_3D('',#46771,#36227,#36228);
#30924=AXIS2_PLACEMENT_3D('',#46775,#36230,#36231);
#30925=AXIS2_PLACEMENT_3D('',#46779,#36233,#36234);
#30926=AXIS2_PLACEMENT_3D('',#46783,#36236,#36237);
#30927=AXIS2_PLACEMENT_3D('',#46787,#36239,#36240);
#30928=AXIS2_PLACEMENT_3D('',#46791,#36242,#36243);
#30929=AXIS2_PLACEMENT_3D('',#46795,#36245,#36246);
#30930=AXIS2_PLACEMENT_3D('',#46799,#36248,#36249);
#30931=AXIS2_PLACEMENT_3D('',#46803,#36251,#36252);
#30932=AXIS2_PLACEMENT_3D('',#46816,#36255,#36256);
#30933=AXIS2_PLACEMENT_3D('',#46827,#36258,#36259);
#30934=AXIS2_PLACEMENT_3D('',#46830,#36261,#36262);
#30935=AXIS2_PLACEMENT_3D('',#46833,#36263,#36264);
#30936=AXIS2_PLACEMENT_3D('',#46848,#36266,#36267);
#30937=AXIS2_PLACEMENT_3D('',#46852,#36269,#36270);
#30938=AXIS2_PLACEMENT_3D('',#46867,#36272,#36273);
#30939=AXIS2_PLACEMENT_3D('',#46870,#36275,#36276);
#30940=AXIS2_PLACEMENT_3D('',#46873,#36277,#36278);
#30941=AXIS2_PLACEMENT_3D('',#46884,#36280,#36281);
#30942=AXIS2_PLACEMENT_3D('',#46888,#36283,#36284);
#30943=AXIS2_PLACEMENT_3D('',#46899,#36286,#36287);
#30944=AXIS2_PLACEMENT_3D('',#46903,#36289,#36290);
#30945=AXIS2_PLACEMENT_3D('',#46907,#36292,#36293);
#30946=AXIS2_PLACEMENT_3D('',#46911,#36295,#36296);
#30947=AXIS2_PLACEMENT_3D('',#46915,#36298,#36299);
#30948=AXIS2_PLACEMENT_3D('',#46919,#36301,#36302);
#30949=AXIS2_PLACEMENT_3D('',#46923,#36304,#36305);
#30950=AXIS2_PLACEMENT_3D('',#46927,#36307,#36308);
#30951=AXIS2_PLACEMENT_3D('',#46931,#36310,#36311);
#30952=AXIS2_PLACEMENT_3D('',#46935,#36313,#36314);
#30953=AXIS2_PLACEMENT_3D('',#46939,#36316,#36317);
#30954=AXIS2_PLACEMENT_3D('',#46943,#36319,#36320);
#30955=AXIS2_PLACEMENT_3D('',#46947,#36322,#36323);
#30956=AXIS2_PLACEMENT_3D('',#46951,#36325,#36326);
#30957=AXIS2_PLACEMENT_3D('',#46955,#36328,#36329);
#30958=AXIS2_PLACEMENT_3D('',#46959,#36331,#36332);
#30959=AXIS2_PLACEMENT_3D('',#46963,#36334,#36335);
#30960=AXIS2_PLACEMENT_3D('',#46967,#36337,#36338);
#30961=AXIS2_PLACEMENT_3D('',#46971,#36340,#36341);
#30962=AXIS2_PLACEMENT_3D('',#46975,#36343,#36344);
#30963=AXIS2_PLACEMENT_3D('',#46979,#36346,#36347);
#30964=AXIS2_PLACEMENT_3D('',#46983,#36349,#36350);
#30965=AXIS2_PLACEMENT_3D('',#46987,#36352,#36353);
#30966=AXIS2_PLACEMENT_3D('',#46991,#36355,#36356);
#30967=AXIS2_PLACEMENT_3D('',#46995,#36358,#36359);
#30968=AXIS2_PLACEMENT_3D('',#46999,#36361,#36362);
#30969=AXIS2_PLACEMENT_3D('',#47003,#36364,#36365);
#30970=AXIS2_PLACEMENT_3D('',#47007,#36367,#36368);
#30971=AXIS2_PLACEMENT_3D('',#47011,#36370,#36371);
#30972=AXIS2_PLACEMENT_3D('',#47015,#36373,#36374);
#30973=AXIS2_PLACEMENT_3D('',#47019,#36376,#36377);
#30974=AXIS2_PLACEMENT_3D('',#47023,#36379,#36380);
#30975=AXIS2_PLACEMENT_3D('',#47027,#36382,#36383);
#30976=AXIS2_PLACEMENT_3D('',#47031,#36385,#36386);
#30977=AXIS2_PLACEMENT_3D('',#47035,#36388,#36389);
#30978=AXIS2_PLACEMENT_3D('',#47039,#36391,#36392);
#30979=AXIS2_PLACEMENT_3D('',#47043,#36394,#36395);
#30980=AXIS2_PLACEMENT_3D('',#47047,#36397,#36398);
#30981=AXIS2_PLACEMENT_3D('',#47051,#36400,#36401);
#30982=AXIS2_PLACEMENT_3D('',#47055,#36403,#36404);
#30983=AXIS2_PLACEMENT_3D('',#47059,#36406,#36407);
#30984=AXIS2_PLACEMENT_3D('',#47063,#36409,#36410);
#30985=AXIS2_PLACEMENT_3D('',#47067,#36412,#36413);
#30986=AXIS2_PLACEMENT_3D('',#47071,#36415,#36416);
#30987=AXIS2_PLACEMENT_3D('',#47075,#36418,#36419);
#30988=AXIS2_PLACEMENT_3D('',#47079,#36421,#36422);
#30989=AXIS2_PLACEMENT_3D('',#47083,#36424,#36425);
#30990=AXIS2_PLACEMENT_3D('',#47087,#36427,#36428);
#30991=AXIS2_PLACEMENT_3D('',#47091,#36430,#36431);
#30992=AXIS2_PLACEMENT_3D('',#47095,#36433,#36434);
#30993=AXIS2_PLACEMENT_3D('',#47099,#36436,#36437);
#30994=AXIS2_PLACEMENT_3D('',#47103,#36439,#36440);
#30995=AXIS2_PLACEMENT_3D('',#47109,#36443,#36444);
#30996=AXIS2_PLACEMENT_3D('',#47113,#36446,#36447);
#30997=AXIS2_PLACEMENT_3D('',#47124,#36449,#36450);
#30998=AXIS2_PLACEMENT_3D('',#47133,#36451,#36452);
#30999=AXIS2_PLACEMENT_3D('',#47137,#36454,#36455);
#31000=AXIS2_PLACEMENT_3D('',#47141,#36457,#36458);
#31001=AXIS2_PLACEMENT_3D('',#47145,#36460,#36461);
#31002=AXIS2_PLACEMENT_3D('',#47149,#36463,#36464);
#31003=AXIS2_PLACEMENT_3D('',#47153,#36466,#36467);
#31004=AXIS2_PLACEMENT_3D('',#47157,#36469,#36470);
#31005=AXIS2_PLACEMENT_3D('',#47161,#36472,#36473);
#31006=AXIS2_PLACEMENT_3D('',#47165,#36475,#36476);
#31007=AXIS2_PLACEMENT_3D('',#47169,#36478,#36479);
#31008=AXIS2_PLACEMENT_3D('',#47173,#36481,#36482);
#31009=AXIS2_PLACEMENT_3D('',#47177,#36484,#36485);
#31010=AXIS2_PLACEMENT_3D('',#47181,#36487,#36488);
#31011=AXIS2_PLACEMENT_3D('',#47185,#36490,#36491);
#31012=AXIS2_PLACEMENT_3D('',#47189,#36493,#36494);
#31013=AXIS2_PLACEMENT_3D('',#47193,#36496,#36497);
#31014=AXIS2_PLACEMENT_3D('',#47197,#36499,#36500);
#31015=AXIS2_PLACEMENT_3D('',#47201,#36502,#36503);
#31016=AXIS2_PLACEMENT_3D('',#47205,#36505,#36506);
#31017=AXIS2_PLACEMENT_3D('',#47209,#36508,#36509);
#31018=AXIS2_PLACEMENT_3D('',#47213,#36511,#36512);
#31019=AXIS2_PLACEMENT_3D('',#47215,#36513,#36514);
#31020=AXIS2_PLACEMENT_3D('',#47219,#36516,#36517);
#31021=AXIS2_PLACEMENT_3D('',#47223,#36519,#36520);
#31022=AXIS2_PLACEMENT_3D('',#47227,#36522,#36523);
#31023=AXIS2_PLACEMENT_3D('',#47230,#36525,#36526);
#31024=AXIS2_PLACEMENT_3D('',#47233,#36527,#36528);
#31025=AXIS2_PLACEMENT_3D('',#47235,#36529,#36530);
#31026=AXIS2_PLACEMENT_3D('',#47237,#36531,#36532);
#31027=AXIS2_PLACEMENT_3D('',#47241,#36534,#36535);
#31028=AXIS2_PLACEMENT_3D('',#47245,#36537,#36538);
#31029=AXIS2_PLACEMENT_3D('',#47249,#36540,#36541);
#31030=AXIS2_PLACEMENT_3D('',#47255,#36544,#36545);
#31031=AXIS2_PLACEMENT_3D('',#47259,#36547,#36548);
#31032=AXIS2_PLACEMENT_3D('',#47263,#36550,#36551);
#31033=AXIS2_PLACEMENT_3D('',#47266,#36553,#36554);
#31034=AXIS2_PLACEMENT_3D('',#47271,#36556,#36557);
#31035=AXIS2_PLACEMENT_3D('',#47275,#36559,#36560);
#31036=AXIS2_PLACEMENT_3D('',#47279,#36562,#36563);
#31037=AXIS2_PLACEMENT_3D('',#47282,#36565,#36566);
#31038=AXIS2_PLACEMENT_3D('',#47287,#36568,#36569);
#31039=AXIS2_PLACEMENT_3D('',#47291,#36571,#36572);
#31040=AXIS2_PLACEMENT_3D('',#47295,#36574,#36575);
#31041=AXIS2_PLACEMENT_3D('',#47298,#36577,#36578);
#31042=AXIS2_PLACEMENT_3D('',#47303,#36580,#36581);
#31043=AXIS2_PLACEMENT_3D('',#47307,#36583,#36584);
#31044=AXIS2_PLACEMENT_3D('',#47311,#36586,#36587);
#31045=AXIS2_PLACEMENT_3D('',#47314,#36589,#36590);
#31046=AXIS2_PLACEMENT_3D('',#47319,#36592,#36593);
#31047=AXIS2_PLACEMENT_3D('',#47323,#36595,#36596);
#31048=AXIS2_PLACEMENT_3D('',#47327,#36598,#36599);
#31049=AXIS2_PLACEMENT_3D('',#47330,#36601,#36602);
#31050=AXIS2_PLACEMENT_3D('',#47335,#36604,#36605);
#31051=AXIS2_PLACEMENT_3D('',#47339,#36607,#36608);
#31052=AXIS2_PLACEMENT_3D('',#47343,#36610,#36611);
#31053=AXIS2_PLACEMENT_3D('',#47346,#36613,#36614);
#31054=AXIS2_PLACEMENT_3D('',#47351,#36616,#36617);
#31055=AXIS2_PLACEMENT_3D('',#47355,#36619,#36620);
#31056=AXIS2_PLACEMENT_3D('',#47359,#36622,#36623);
#31057=AXIS2_PLACEMENT_3D('',#47362,#36625,#36626);
#31058=AXIS2_PLACEMENT_3D('',#47367,#36628,#36629);
#31059=AXIS2_PLACEMENT_3D('',#47371,#36631,#36632);
#31060=AXIS2_PLACEMENT_3D('',#47375,#36634,#36635);
#31061=AXIS2_PLACEMENT_3D('',#47378,#36637,#36638);
#31062=AXIS2_PLACEMENT_3D('',#47383,#36640,#36641);
#31063=AXIS2_PLACEMENT_3D('',#47387,#36643,#36644);
#31064=AXIS2_PLACEMENT_3D('',#47391,#36646,#36647);
#31065=AXIS2_PLACEMENT_3D('',#47394,#36649,#36650);
#31066=AXIS2_PLACEMENT_3D('',#47399,#36652,#36653);
#31067=AXIS2_PLACEMENT_3D('',#47403,#36655,#36656);
#31068=AXIS2_PLACEMENT_3D('',#47407,#36658,#36659);
#31069=AXIS2_PLACEMENT_3D('',#47410,#36661,#36662);
#31070=AXIS2_PLACEMENT_3D('',#47411,#36663,#36664);
#31071=AXIS2_PLACEMENT_3D('',#47414,#36667,#36668);
#31072=AXIS2_PLACEMENT_3D('',#47416,#36670,#36671);
#31073=AXIS2_PLACEMENT_3D('',#47419,#36674,#36675);
#31074=AXIS2_PLACEMENT_3D('',#47422,#36678,#36679);
#31075=AXIS2_PLACEMENT_3D('',#47424,#36681,#36682);
#31076=AXIS2_PLACEMENT_3D('',#47426,#36684,#36685);
#31077=AXIS2_PLACEMENT_3D('',#47427,#36686,#36687);
#31078=AXIS2_PLACEMENT_3D('',#47430,#36690,#36691);
#31079=AXIS2_PLACEMENT_3D('',#47432,#36693,#36694);
#31080=AXIS2_PLACEMENT_3D('',#47434,#36696,#36697);
#31081=AXIS2_PLACEMENT_3D('',#47437,#36700,#36701);
#31082=AXIS2_PLACEMENT_3D('',#47440,#36704,#36705);
#31083=AXIS2_PLACEMENT_3D('',#47442,#36707,#36708);
#31084=AXIS2_PLACEMENT_3D('',#47444,#36710,#36711);
#31085=AXIS2_PLACEMENT_3D('',#47445,#36712,#36713);
#31086=AXIS2_PLACEMENT_3D('',#47448,#36716,#36717);
#31087=AXIS2_PLACEMENT_3D('',#47451,#36720,#36721);
#31088=AXIS2_PLACEMENT_3D('',#47453,#36723,#36724);
#31089=AXIS2_PLACEMENT_3D('',#47455,#36726,#36727);
#31090=AXIS2_PLACEMENT_3D('',#47456,#36728,#36729);
#31091=AXIS2_PLACEMENT_3D('',#47459,#36732,#36733);
#31092=AXIS2_PLACEMENT_3D('',#47462,#36736,#36737);
#31093=AXIS2_PLACEMENT_3D('',#47464,#36739,#36740);
#31094=AXIS2_PLACEMENT_3D('',#47466,#36742,#36743);
#31095=AXIS2_PLACEMENT_3D('',#47467,#36744,#36745);
#31096=AXIS2_PLACEMENT_3D('',#47470,#36748,#36749);
#31097=AXIS2_PLACEMENT_3D('',#47473,#36752,#36753);
#31098=AXIS2_PLACEMENT_3D('',#47475,#36755,#36756);
#31099=AXIS2_PLACEMENT_3D('',#47477,#36758,#36759);
#31100=AXIS2_PLACEMENT_3D('',#47478,#36760,#36761);
#31101=AXIS2_PLACEMENT_3D('',#47481,#36764,#36765);
#31102=AXIS2_PLACEMENT_3D('',#47484,#36768,#36769);
#31103=AXIS2_PLACEMENT_3D('',#47486,#36771,#36772);
#31104=AXIS2_PLACEMENT_3D('',#47488,#36774,#36775);
#31105=AXIS2_PLACEMENT_3D('',#47489,#36776,#36777);
#31106=AXIS2_PLACEMENT_3D('',#47492,#36780,#36781);
#31107=AXIS2_PLACEMENT_3D('',#47494,#36783,#36784);
#31108=AXIS2_PLACEMENT_3D('',#47496,#36786,#36787);
#31109=AXIS2_PLACEMENT_3D('',#47498,#36789,#36790);
#31110=AXIS2_PLACEMENT_3D('',#47500,#36792,#36793);
#31111=AXIS2_PLACEMENT_3D('',#47503,#36796,#36797);
#31112=AXIS2_PLACEMENT_3D('',#47505,#36799,#36800);
#31113=AXIS2_PLACEMENT_3D('',#47507,#36802,#36803);
#31114=AXIS2_PLACEMENT_3D('',#47509,#36805,#36806);
#31115=AXIS2_PLACEMENT_3D('',#47511,#36808,#36809);
#31116=AXIS2_PLACEMENT_3D('',#47513,#36811,#36812);
#31117=AXIS2_PLACEMENT_3D('',#47515,#36814,#36815);
#31118=AXIS2_PLACEMENT_3D('',#47516,#36816,#36817);
#31119=AXIS2_PLACEMENT_3D('',#47519,#36820,#36821);
#31120=AXIS2_PLACEMENT_3D('',#47521,#36823,#36824);
#31121=AXIS2_PLACEMENT_3D('',#47523,#36826,#36827);
#31122=AXIS2_PLACEMENT_3D('',#47525,#36829,#36830);
#31123=AXIS2_PLACEMENT_3D('',#47527,#36832,#36833);
#31124=AXIS2_PLACEMENT_3D('',#47529,#36835,#36836);
#31125=AXIS2_PLACEMENT_3D('',#47531,#36838,#36839);
#31126=AXIS2_PLACEMENT_3D('',#47532,#36840,#36841);
#31127=AXIS2_PLACEMENT_3D('',#47535,#36844,#36845);
#31128=AXIS2_PLACEMENT_3D('',#47537,#36847,#36848);
#31129=AXIS2_PLACEMENT_3D('',#47539,#36850,#36851);
#31130=AXIS2_PLACEMENT_3D('',#47541,#36853,#36854);
#31131=AXIS2_PLACEMENT_3D('',#47543,#36856,#36857);
#31132=AXIS2_PLACEMENT_3D('',#47546,#36860,#36861);
#31133=AXIS2_PLACEMENT_3D('',#47548,#36863,#36864);
#31134=AXIS2_PLACEMENT_3D('',#47550,#36866,#36867);
#31135=AXIS2_PLACEMENT_3D('',#47552,#36869,#36870);
#31136=AXIS2_PLACEMENT_3D('',#47554,#36872,#36873);
#31137=AXIS2_PLACEMENT_3D('',#47556,#36875,#36876);
#31138=AXIS2_PLACEMENT_3D('',#47558,#36878,#36879);
#31139=AXIS2_PLACEMENT_3D('',#47559,#36880,#36881);
#31140=AXIS2_PLACEMENT_3D('',#47562,#36884,#36885);
#31141=AXIS2_PLACEMENT_3D('',#47564,#36887,#36888);
#31142=AXIS2_PLACEMENT_3D('',#47566,#36890,#36891);
#31143=AXIS2_PLACEMENT_3D('',#47568,#36893,#36894);
#31144=AXIS2_PLACEMENT_3D('',#47570,#36896,#36897);
#31145=AXIS2_PLACEMENT_3D('',#47572,#36899,#36900);
#31146=AXIS2_PLACEMENT_3D('',#47574,#36902,#36903);
#31147=AXIS2_PLACEMENT_3D('',#47575,#36904,#36905);
#31148=AXIS2_PLACEMENT_3D('',#47578,#36908,#36909);
#31149=AXIS2_PLACEMENT_3D('',#47580,#36911,#36912);
#31150=AXIS2_PLACEMENT_3D('',#47582,#36914,#36915);
#31151=AXIS2_PLACEMENT_3D('',#47584,#36917,#36918);
#31152=AXIS2_PLACEMENT_3D('',#47586,#36920,#36921);
#31153=AXIS2_PLACEMENT_3D('',#47588,#36923,#36924);
#31154=AXIS2_PLACEMENT_3D('',#47590,#36926,#36927);
#31155=AXIS2_PLACEMENT_3D('',#47591,#36928,#36929);
#31156=AXIS2_PLACEMENT_3D('',#47594,#36932,#36933);
#31157=AXIS2_PLACEMENT_3D('',#47596,#36935,#36936);
#31158=AXIS2_PLACEMENT_3D('',#47598,#36938,#36939);
#31159=AXIS2_PLACEMENT_3D('',#47600,#36941,#36942);
#31160=AXIS2_PLACEMENT_3D('',#47602,#36944,#36945);
#31161=AXIS2_PLACEMENT_3D('',#47605,#36948,#36949);
#31162=AXIS2_PLACEMENT_3D('',#47607,#36951,#36952);
#31163=AXIS2_PLACEMENT_3D('',#47609,#36954,#36955);
#31164=AXIS2_PLACEMENT_3D('',#47611,#36957,#36958);
#31165=AXIS2_PLACEMENT_3D('',#47613,#36960,#36961);
#31166=AXIS2_PLACEMENT_3D('',#47615,#36963,#36964);
#31167=AXIS2_PLACEMENT_3D('',#47617,#36966,#36967);
#31168=AXIS2_PLACEMENT_3D('',#47618,#36968,#36969);
#31169=AXIS2_PLACEMENT_3D('',#47621,#36972,#36973);
#31170=AXIS2_PLACEMENT_3D('',#47623,#36975,#36976);
#31171=AXIS2_PLACEMENT_3D('',#47625,#36978,#36979);
#31172=AXIS2_PLACEMENT_3D('',#47627,#36981,#36982);
#31173=AXIS2_PLACEMENT_3D('',#47629,#36984,#36985);
#31174=AXIS2_PLACEMENT_3D('',#47631,#36987,#36988);
#31175=AXIS2_PLACEMENT_3D('',#47633,#36990,#36991);
#31176=AXIS2_PLACEMENT_3D('',#47634,#36992,#36993);
#31177=AXIS2_PLACEMENT_3D('',#47637,#36996,#36997);
#31178=AXIS2_PLACEMENT_3D('',#47639,#36999,#37000);
#31179=AXIS2_PLACEMENT_3D('',#47641,#37002,#37003);
#31180=AXIS2_PLACEMENT_3D('',#47643,#37005,#37006);
#31181=AXIS2_PLACEMENT_3D('',#47645,#37008,#37009);
#31182=AXIS2_PLACEMENT_3D('',#47648,#37012,#37013);
#31183=AXIS2_PLACEMENT_3D('',#47650,#37015,#37016);
#31184=AXIS2_PLACEMENT_3D('',#47652,#37018,#37019);
#31185=AXIS2_PLACEMENT_3D('',#47654,#37021,#37022);
#31186=AXIS2_PLACEMENT_3D('',#47656,#37024,#37025);
#31187=AXIS2_PLACEMENT_3D('',#47658,#37027,#37028);
#31188=AXIS2_PLACEMENT_3D('',#47660,#37030,#37031);
#31189=AXIS2_PLACEMENT_3D('',#47661,#37032,#37033);
#31190=AXIS2_PLACEMENT_3D('',#47664,#37036,#37037);
#31191=AXIS2_PLACEMENT_3D('',#47666,#37039,#37040);
#31192=AXIS2_PLACEMENT_3D('',#47668,#37042,#37043);
#31193=AXIS2_PLACEMENT_3D('',#47670,#37045,#37046);
#31194=AXIS2_PLACEMENT_3D('',#47672,#37048,#37049);
#31195=AXIS2_PLACEMENT_3D('',#47674,#37051,#37052);
#31196=AXIS2_PLACEMENT_3D('',#47676,#37054,#37055);
#31197=AXIS2_PLACEMENT_3D('',#47677,#37056,#37057);
#31198=AXIS2_PLACEMENT_3D('',#47680,#37060,#37061);
#31199=AXIS2_PLACEMENT_3D('',#47682,#37063,#37064);
#31200=AXIS2_PLACEMENT_3D('',#47684,#37066,#37067);
#31201=AXIS2_PLACEMENT_3D('',#47686,#37069,#37070);
#31202=AXIS2_PLACEMENT_3D('',#47688,#37072,#37073);
#31203=AXIS2_PLACEMENT_3D('',#47691,#37076,#37077);
#31204=AXIS2_PLACEMENT_3D('',#47693,#37079,#37080);
#31205=AXIS2_PLACEMENT_3D('',#47695,#37082,#37083);
#31206=AXIS2_PLACEMENT_3D('',#47697,#37085,#37086);
#31207=AXIS2_PLACEMENT_3D('',#47699,#37088,#37089);
#31208=AXIS2_PLACEMENT_3D('',#47701,#37091,#37092);
#31209=AXIS2_PLACEMENT_3D('',#47703,#37094,#37095);
#31210=AXIS2_PLACEMENT_3D('',#47704,#37096,#37097);
#31211=AXIS2_PLACEMENT_3D('',#47707,#37100,#37101);
#31212=AXIS2_PLACEMENT_3D('',#47709,#37103,#37104);
#31213=AXIS2_PLACEMENT_3D('',#47711,#37106,#37107);
#31214=AXIS2_PLACEMENT_3D('',#47713,#37109,#37110);
#31215=AXIS2_PLACEMENT_3D('',#47715,#37112,#37113);
#31216=AXIS2_PLACEMENT_3D('',#47717,#37115,#37116);
#31217=AXIS2_PLACEMENT_3D('',#47719,#37118,#37119);
#31218=AXIS2_PLACEMENT_3D('',#47720,#37120,#37121);
#31219=AXIS2_PLACEMENT_3D('',#47767,#37123,#37124);
#31220=AXIS2_PLACEMENT_3D('',#47769,#37126,#37127);
#31221=AXIS2_PLACEMENT_3D('',#47772,#37130,#37131);
#31222=AXIS2_PLACEMENT_3D('',#47774,#37133,#37134);
#31223=AXIS2_PLACEMENT_3D('',#47776,#37136,#37137);
#31224=AXIS2_PLACEMENT_3D('',#47778,#37139,#37140);
#31225=AXIS2_PLACEMENT_3D('',#47780,#37142,#37143);
#31226=AXIS2_PLACEMENT_3D('',#47782,#37145,#37146);
#31227=AXIS2_PLACEMENT_3D('',#47784,#37148,#37149);
#31228=AXIS2_PLACEMENT_3D('',#47785,#37150,#37151);
#31229=AXIS2_PLACEMENT_3D('',#47788,#37154,#37155);
#31230=AXIS2_PLACEMENT_3D('',#47790,#37157,#37158);
#31231=AXIS2_PLACEMENT_3D('',#47792,#37160,#37161);
#31232=AXIS2_PLACEMENT_3D('',#47794,#37163,#37164);
#31233=AXIS2_PLACEMENT_3D('',#47796,#37166,#37167);
#31234=AXIS2_PLACEMENT_3D('',#47798,#37169,#37170);
#31235=AXIS2_PLACEMENT_3D('',#47800,#37172,#37173);
#31236=AXIS2_PLACEMENT_3D('',#47801,#37174,#37175);
#31237=AXIS2_PLACEMENT_3D('',#47804,#37178,#37179);
#31238=AXIS2_PLACEMENT_3D('',#47806,#37181,#37182);
#31239=AXIS2_PLACEMENT_3D('',#47808,#37184,#37185);
#31240=AXIS2_PLACEMENT_3D('',#47810,#37187,#37188);
#31241=AXIS2_PLACEMENT_3D('',#47812,#37190,#37191);
#31242=AXIS2_PLACEMENT_3D('',#47815,#37194,#37195);
#31243=AXIS2_PLACEMENT_3D('',#47817,#37197,#37198);
#31244=AXIS2_PLACEMENT_3D('',#47819,#37200,#37201);
#31245=AXIS2_PLACEMENT_3D('',#47821,#37203,#37204);
#31246=AXIS2_PLACEMENT_3D('',#47823,#37206,#37207);
#31247=AXIS2_PLACEMENT_3D('',#47826,#37210,#37211);
#31248=AXIS2_PLACEMENT_3D('',#47828,#37213,#37214);
#31249=AXIS2_PLACEMENT_3D('',#47830,#37216,#37217);
#31250=AXIS2_PLACEMENT_3D('',#47832,#37219,#37220);
#31251=AXIS2_PLACEMENT_3D('',#47835,#37223,#37224);
#31252=AXIS2_PLACEMENT_3D('',#47838,#37227,#37228);
#31253=AXIS2_PLACEMENT_3D('',#47839,#37229,#37230);
#31254=AXIS2_PLACEMENT_3D('',#47842,#37233,#37234);
#31255=AXIS2_PLACEMENT_3D('',#47845,#37237,#37238);
#31256=AXIS2_PLACEMENT_3D('',#47848,#37241,#37242);
#31257=AXIS2_PLACEMENT_3D('',#47849,#37243,#37244);
#31258=AXIS2_PLACEMENT_3D('',#47850,#37245,#37246);
#31259=AXIS2_PLACEMENT_3D('',#47947,#37247,#37248);
#31260=AXIS2_PLACEMENT_3D('',#47949,#37250,#37251);
#31261=AXIS2_PLACEMENT_3D('',#47951,#37253,#37254);
#31262=AXIS2_PLACEMENT_3D('',#47953,#37256,#37257);
#31263=AXIS2_PLACEMENT_3D('',#47954,#37258,#37259);
#31264=AXIS2_PLACEMENT_3D('',#47956,#37261,#37262);
#31265=AXIS2_PLACEMENT_3D('',#47961,#37263,#37264);
#31266=AXIS2_PLACEMENT_3D('',#47963,#37266,#37267);
#31267=AXIS2_PLACEMENT_3D('',#47965,#37269,#37270);
#31268=AXIS2_PLACEMENT_3D('',#47966,#37271,#37272);
#31269=AXIS2_PLACEMENT_3D('',#47968,#37274,#37275);
#31270=AXIS2_PLACEMENT_3D('',#47970,#37277,#37278);
#31271=AXIS2_PLACEMENT_3D('',#47971,#37279,#37280);
#31272=AXIS2_PLACEMENT_3D('',#47973,#37282,#37283);
#31273=AXIS2_PLACEMENT_3D('',#47975,#37285,#37286);
#31274=AXIS2_PLACEMENT_3D('',#47976,#37287,#37288);
#31275=AXIS2_PLACEMENT_3D('',#47978,#37290,#37291);
#31276=AXIS2_PLACEMENT_3D('',#47980,#37293,#37294);
#31277=AXIS2_PLACEMENT_3D('',#47981,#37295,#37296);
#31278=AXIS2_PLACEMENT_3D('',#47983,#37298,#37299);
#31279=AXIS2_PLACEMENT_3D('',#47985,#37301,#37302);
#31280=AXIS2_PLACEMENT_3D('',#47986,#37303,#37304);
#31281=AXIS2_PLACEMENT_3D('',#47989,#37307,#37308);
#31282=AXIS2_PLACEMENT_3D('',#47991,#37310,#37311);
#31283=AXIS2_PLACEMENT_3D('',#47993,#37313,#37314);
#31284=AXIS2_PLACEMENT_3D('',#47995,#37316,#37317);
#31285=AXIS2_PLACEMENT_3D('',#47997,#37319,#37320);
#31286=AXIS2_PLACEMENT_3D('',#48000,#37323,#37324);
#31287=AXIS2_PLACEMENT_3D('',#48002,#37326,#37327);
#31288=AXIS2_PLACEMENT_3D('',#48004,#37329,#37330);
#31289=AXIS2_PLACEMENT_3D('',#48006,#37332,#37333);
#31290=AXIS2_PLACEMENT_3D('',#48008,#37335,#37336);
#31291=AXIS2_PLACEMENT_3D('',#48010,#37338,#37339);
#31292=AXIS2_PLACEMENT_3D('',#48012,#37341,#37342);
#31293=AXIS2_PLACEMENT_3D('',#48013,#37343,#37344);
#31294=AXIS2_PLACEMENT_3D('',#48016,#37347,#37348);
#31295=AXIS2_PLACEMENT_3D('',#48018,#37350,#37351);
#31296=AXIS2_PLACEMENT_3D('',#48020,#37353,#37354);
#31297=AXIS2_PLACEMENT_3D('',#48022,#37356,#37357);
#31298=AXIS2_PLACEMENT_3D('',#48024,#37359,#37360);
#31299=AXIS2_PLACEMENT_3D('',#48026,#37362,#37363);
#31300=AXIS2_PLACEMENT_3D('',#48028,#37365,#37366);
#31301=AXIS2_PLACEMENT_3D('',#48029,#37367,#37368);
#31302=AXIS2_PLACEMENT_3D('',#48032,#37371,#37372);
#31303=AXIS2_PLACEMENT_3D('',#48034,#37374,#37375);
#31304=AXIS2_PLACEMENT_3D('',#48036,#37377,#37378);
#31305=AXIS2_PLACEMENT_3D('',#48038,#37380,#37381);
#31306=AXIS2_PLACEMENT_3D('',#48040,#37383,#37384);
#31307=AXIS2_PLACEMENT_3D('',#48043,#37387,#37388);
#31308=AXIS2_PLACEMENT_3D('',#48045,#37390,#37391);
#31309=AXIS2_PLACEMENT_3D('',#48047,#37393,#37394);
#31310=AXIS2_PLACEMENT_3D('',#48049,#37396,#37397);
#31311=AXIS2_PLACEMENT_3D('',#48051,#37399,#37400);
#31312=AXIS2_PLACEMENT_3D('',#48053,#37402,#37403);
#31313=AXIS2_PLACEMENT_3D('',#48055,#37405,#37406);
#31314=AXIS2_PLACEMENT_3D('',#48056,#37407,#37408);
#31315=AXIS2_PLACEMENT_3D('',#48059,#37411,#37412);
#31316=AXIS2_PLACEMENT_3D('',#48061,#37414,#37415);
#31317=AXIS2_PLACEMENT_3D('',#48063,#37417,#37418);
#31318=AXIS2_PLACEMENT_3D('',#48065,#37420,#37421);
#31319=AXIS2_PLACEMENT_3D('',#48067,#37423,#37424);
#31320=AXIS2_PLACEMENT_3D('',#48069,#37426,#37427);
#31321=AXIS2_PLACEMENT_3D('',#48071,#37429,#37430);
#31322=AXIS2_PLACEMENT_3D('',#48072,#37431,#37432);
#31323=AXIS2_PLACEMENT_3D('',#48075,#37435,#37436);
#31324=AXIS2_PLACEMENT_3D('',#48077,#37438,#37439);
#31325=AXIS2_PLACEMENT_3D('',#48079,#37441,#37442);
#31326=AXIS2_PLACEMENT_3D('',#48081,#37444,#37445);
#31327=AXIS2_PLACEMENT_3D('',#48083,#37447,#37448);
#31328=AXIS2_PLACEMENT_3D('',#48085,#37450,#37451);
#31329=AXIS2_PLACEMENT_3D('',#48087,#37453,#37454);
#31330=AXIS2_PLACEMENT_3D('',#48088,#37455,#37456);
#31331=AXIS2_PLACEMENT_3D('',#48091,#37459,#37460);
#31332=AXIS2_PLACEMENT_3D('',#48093,#37462,#37463);
#31333=AXIS2_PLACEMENT_3D('',#48095,#37465,#37466);
#31334=AXIS2_PLACEMENT_3D('',#48097,#37468,#37469);
#31335=AXIS2_PLACEMENT_3D('',#48099,#37471,#37472);
#31336=AXIS2_PLACEMENT_3D('',#48102,#37475,#37476);
#31337=AXIS2_PLACEMENT_3D('',#48104,#37478,#37479);
#31338=AXIS2_PLACEMENT_3D('',#48106,#37481,#37482);
#31339=AXIS2_PLACEMENT_3D('',#48108,#37484,#37485);
#31340=AXIS2_PLACEMENT_3D('',#48110,#37487,#37488);
#31341=AXIS2_PLACEMENT_3D('',#48112,#37490,#37491);
#31342=AXIS2_PLACEMENT_3D('',#48114,#37493,#37494);
#31343=AXIS2_PLACEMENT_3D('',#48115,#37495,#37496);
#31344=AXIS2_PLACEMENT_3D('',#48118,#37499,#37500);
#31345=AXIS2_PLACEMENT_3D('',#48120,#37502,#37503);
#31346=AXIS2_PLACEMENT_3D('',#48122,#37505,#37506);
#31347=AXIS2_PLACEMENT_3D('',#48124,#37508,#37509);
#31348=AXIS2_PLACEMENT_3D('',#48126,#37511,#37512);
#31349=AXIS2_PLACEMENT_3D('',#48128,#37514,#37515);
#31350=AXIS2_PLACEMENT_3D('',#48130,#37517,#37518);
#31351=AXIS2_PLACEMENT_3D('',#48131,#37519,#37520);
#31352=AXIS2_PLACEMENT_3D('',#48134,#37523,#37524);
#31353=AXIS2_PLACEMENT_3D('',#48136,#37526,#37527);
#31354=AXIS2_PLACEMENT_3D('',#48138,#37529,#37530);
#31355=AXIS2_PLACEMENT_3D('',#48140,#37532,#37533);
#31356=AXIS2_PLACEMENT_3D('',#48142,#37535,#37536);
#31357=AXIS2_PLACEMENT_3D('',#48145,#37539,#37540);
#31358=AXIS2_PLACEMENT_3D('',#48147,#37542,#37543);
#31359=AXIS2_PLACEMENT_3D('',#48149,#37545,#37546);
#31360=AXIS2_PLACEMENT_3D('',#48151,#37548,#37549);
#31361=AXIS2_PLACEMENT_3D('',#48153,#37551,#37552);
#31362=AXIS2_PLACEMENT_3D('',#48155,#37554,#37555);
#31363=AXIS2_PLACEMENT_3D('',#48157,#37557,#37558);
#31364=AXIS2_PLACEMENT_3D('',#48158,#37559,#37560);
#31365=AXIS2_PLACEMENT_3D('',#48161,#37563,#37564);
#31366=AXIS2_PLACEMENT_3D('',#48163,#37566,#37567);
#31367=AXIS2_PLACEMENT_3D('',#48165,#37569,#37570);
#31368=AXIS2_PLACEMENT_3D('',#48167,#37572,#37573);
#31369=AXIS2_PLACEMENT_3D('',#48169,#37575,#37576);
#31370=AXIS2_PLACEMENT_3D('',#48171,#37578,#37579);
#31371=AXIS2_PLACEMENT_3D('',#48173,#37581,#37582);
#31372=AXIS2_PLACEMENT_3D('',#48174,#37583,#37584);
#31373=AXIS2_PLACEMENT_3D('',#48177,#37587,#37588);
#31374=AXIS2_PLACEMENT_3D('',#48179,#37590,#37591);
#31375=AXIS2_PLACEMENT_3D('',#48181,#37593,#37594);
#31376=AXIS2_PLACEMENT_3D('',#48183,#37596,#37597);
#31377=AXIS2_PLACEMENT_3D('',#48185,#37599,#37600);
#31378=AXIS2_PLACEMENT_3D('',#48188,#37603,#37604);
#31379=AXIS2_PLACEMENT_3D('',#48190,#37606,#37607);
#31380=AXIS2_PLACEMENT_3D('',#48192,#37609,#37610);
#31381=AXIS2_PLACEMENT_3D('',#48194,#37612,#37613);
#31382=AXIS2_PLACEMENT_3D('',#48196,#37615,#37616);
#31383=AXIS2_PLACEMENT_3D('',#48198,#37618,#37619);
#31384=AXIS2_PLACEMENT_3D('',#48200,#37621,#37622);
#31385=AXIS2_PLACEMENT_3D('',#48201,#37623,#37624);
#31386=AXIS2_PLACEMENT_3D('',#48204,#37627,#37628);
#31387=AXIS2_PLACEMENT_3D('',#48206,#37630,#37631);
#31388=AXIS2_PLACEMENT_3D('',#48208,#37633,#37634);
#31389=AXIS2_PLACEMENT_3D('',#48210,#37636,#37637);
#31390=AXIS2_PLACEMENT_3D('',#48212,#37639,#37640);
#31391=AXIS2_PLACEMENT_3D('',#48214,#37642,#37643);
#31392=AXIS2_PLACEMENT_3D('',#48216,#37645,#37646);
#31393=AXIS2_PLACEMENT_3D('',#48217,#37647,#37648);
#31394=AXIS2_PLACEMENT_3D('',#48264,#37650,#37651);
#31395=AXIS2_PLACEMENT_3D('',#48266,#37653,#37654);
#31396=AXIS2_PLACEMENT_3D('',#48269,#37657,#37658);
#31397=AXIS2_PLACEMENT_3D('',#48271,#37660,#37661);
#31398=AXIS2_PLACEMENT_3D('',#48273,#37663,#37664);
#31399=AXIS2_PLACEMENT_3D('',#48275,#37666,#37667);
#31400=AXIS2_PLACEMENT_3D('',#48277,#37669,#37670);
#31401=AXIS2_PLACEMENT_3D('',#48279,#37672,#37673);
#31402=AXIS2_PLACEMENT_3D('',#48281,#37675,#37676);
#31403=AXIS2_PLACEMENT_3D('',#48282,#37677,#37678);
#31404=AXIS2_PLACEMENT_3D('',#48285,#37681,#37682);
#31405=AXIS2_PLACEMENT_3D('',#48287,#37684,#37685);
#31406=AXIS2_PLACEMENT_3D('',#48289,#37687,#37688);
#31407=AXIS2_PLACEMENT_3D('',#48291,#37690,#37691);
#31408=AXIS2_PLACEMENT_3D('',#48293,#37693,#37694);
#31409=AXIS2_PLACEMENT_3D('',#48295,#37696,#37697);
#31410=AXIS2_PLACEMENT_3D('',#48297,#37699,#37700);
#31411=AXIS2_PLACEMENT_3D('',#48298,#37701,#37702);
#31412=AXIS2_PLACEMENT_3D('',#48301,#37705,#37706);
#31413=AXIS2_PLACEMENT_3D('',#48303,#37708,#37709);
#31414=AXIS2_PLACEMENT_3D('',#48305,#37711,#37712);
#31415=AXIS2_PLACEMENT_3D('',#48307,#37714,#37715);
#31416=AXIS2_PLACEMENT_3D('',#48309,#37717,#37718);
#31417=AXIS2_PLACEMENT_3D('',#48312,#37721,#37722);
#31418=AXIS2_PLACEMENT_3D('',#48314,#37724,#37725);
#31419=AXIS2_PLACEMENT_3D('',#48316,#37727,#37728);
#31420=AXIS2_PLACEMENT_3D('',#48318,#37730,#37731);
#31421=AXIS2_PLACEMENT_3D('',#48320,#37733,#37734);
#31422=AXIS2_PLACEMENT_3D('',#48323,#37737,#37738);
#31423=AXIS2_PLACEMENT_3D('',#48325,#37740,#37741);
#31424=AXIS2_PLACEMENT_3D('',#48327,#37743,#37744);
#31425=AXIS2_PLACEMENT_3D('',#48329,#37746,#37747);
#31426=AXIS2_PLACEMENT_3D('',#48332,#37750,#37751);
#31427=AXIS2_PLACEMENT_3D('',#48335,#37754,#37755);
#31428=AXIS2_PLACEMENT_3D('',#48336,#37756,#37757);
#31429=AXIS2_PLACEMENT_3D('',#48339,#37760,#37761);
#31430=AXIS2_PLACEMENT_3D('',#48438,#37764,#37765);
#31431=AXIS2_PLACEMENT_3D('',#48440,#37767,#37768);
#31432=AXIS2_PLACEMENT_3D('',#48443,#37771,#37772);
#31433=AXIS2_PLACEMENT_3D('',#48446,#37775,#37776);
#31434=AXIS2_PLACEMENT_3D('',#48448,#37778,#37779);
#31435=AXIS2_PLACEMENT_3D('',#48450,#37781,#37782);
#31436=AXIS2_PLACEMENT_3D('',#48451,#37783,#37784);
#31437=AXIS2_PLACEMENT_3D('',#48454,#37787,#37788);
#31438=AXIS2_PLACEMENT_3D('',#48456,#37790,#37791);
#31439=AXIS2_PLACEMENT_3D('',#48458,#37793,#37794);
#31440=AXIS2_PLACEMENT_3D('',#48461,#37797,#37798);
#31441=AXIS2_PLACEMENT_3D('',#48464,#37801,#37802);
#31442=AXIS2_PLACEMENT_3D('',#48466,#37804,#37805);
#31443=AXIS2_PLACEMENT_3D('',#48468,#37807,#37808);
#31444=AXIS2_PLACEMENT_3D('',#48469,#37809,#37810);
#31445=AXIS2_PLACEMENT_3D('',#48472,#37813,#37814);
#31446=AXIS2_PLACEMENT_3D('',#48475,#37817,#37818);
#31447=AXIS2_PLACEMENT_3D('',#48477,#37820,#37821);
#31448=AXIS2_PLACEMENT_3D('',#48479,#37823,#37824);
#31449=AXIS2_PLACEMENT_3D('',#48480,#37825,#37826);
#31450=AXIS2_PLACEMENT_3D('',#48483,#37829,#37830);
#31451=AXIS2_PLACEMENT_3D('',#48486,#37833,#37834);
#31452=AXIS2_PLACEMENT_3D('',#48488,#37836,#37837);
#31453=AXIS2_PLACEMENT_3D('',#48490,#37839,#37840);
#31454=AXIS2_PLACEMENT_3D('',#48491,#37841,#37842);
#31455=AXIS2_PLACEMENT_3D('',#48494,#37845,#37846);
#31456=AXIS2_PLACEMENT_3D('',#48497,#37849,#37850);
#31457=AXIS2_PLACEMENT_3D('',#48499,#37852,#37853);
#31458=AXIS2_PLACEMENT_3D('',#48501,#37855,#37856);
#31459=AXIS2_PLACEMENT_3D('',#48502,#37857,#37858);
#31460=AXIS2_PLACEMENT_3D('',#48505,#37861,#37862);
#31461=AXIS2_PLACEMENT_3D('',#48508,#37865,#37866);
#31462=AXIS2_PLACEMENT_3D('',#48510,#37868,#37869);
#31463=AXIS2_PLACEMENT_3D('',#48512,#37871,#37872);
#31464=AXIS2_PLACEMENT_3D('',#48513,#37873,#37874);
#31465=AXIS2_PLACEMENT_3D('',#48515,#37876,#37877);
#31466=AXIS2_PLACEMENT_3D('',#48517,#37879,#37880);
#31467=AXIS2_PLACEMENT_3D('',#48518,#37881,#37882);
#31468=AXIS2_PLACEMENT_3D('',#48521,#37885,#37886);
#31469=AXIS2_PLACEMENT_3D('',#48523,#37888,#37889);
#31470=AXIS2_PLACEMENT_3D('',#48525,#37891,#37892);
#31471=AXIS2_PLACEMENT_3D('',#48527,#37894,#37895);
#31472=AXIS2_PLACEMENT_3D('',#48529,#37897,#37898);
#31473=AXIS2_PLACEMENT_3D('',#48531,#37900,#37901);
#31474=AXIS2_PLACEMENT_3D('',#48533,#37903,#37904);
#31475=AXIS2_PLACEMENT_3D('',#48534,#37905,#37906);
#31476=AXIS2_PLACEMENT_3D('',#48537,#37909,#37910);
#31477=AXIS2_PLACEMENT_3D('',#48539,#37912,#37913);
#31478=AXIS2_PLACEMENT_3D('',#48541,#37915,#37916);
#31479=AXIS2_PLACEMENT_3D('',#48543,#37918,#37919);
#31480=AXIS2_PLACEMENT_3D('',#48545,#37921,#37922);
#31481=AXIS2_PLACEMENT_3D('',#48547,#37924,#37925);
#31482=AXIS2_PLACEMENT_3D('',#48549,#37927,#37928);
#31483=AXIS2_PLACEMENT_3D('',#48550,#37929,#37930);
#31484=AXIS2_PLACEMENT_3D('',#48553,#37933,#37934);
#31485=AXIS2_PLACEMENT_3D('',#48555,#37936,#37937);
#31486=AXIS2_PLACEMENT_3D('',#48557,#37939,#37940);
#31487=AXIS2_PLACEMENT_3D('',#48559,#37942,#37943);
#31488=AXIS2_PLACEMENT_3D('',#48561,#37945,#37946);
#31489=AXIS2_PLACEMENT_3D('',#48564,#37949,#37950);
#31490=AXIS2_PLACEMENT_3D('',#48566,#37952,#37953);
#31491=AXIS2_PLACEMENT_3D('',#48568,#37955,#37956);
#31492=AXIS2_PLACEMENT_3D('',#48570,#37958,#37959);
#31493=AXIS2_PLACEMENT_3D('',#48572,#37961,#37962);
#31494=AXIS2_PLACEMENT_3D('',#48574,#37964,#37965);
#31495=AXIS2_PLACEMENT_3D('',#48576,#37967,#37968);
#31496=AXIS2_PLACEMENT_3D('',#48577,#37969,#37970);
#31497=AXIS2_PLACEMENT_3D('',#48580,#37973,#37974);
#31498=AXIS2_PLACEMENT_3D('',#48582,#37976,#37977);
#31499=AXIS2_PLACEMENT_3D('',#48584,#37979,#37980);
#31500=AXIS2_PLACEMENT_3D('',#48586,#37982,#37983);
#31501=AXIS2_PLACEMENT_3D('',#48588,#37985,#37986);
#31502=AXIS2_PLACEMENT_3D('',#48590,#37988,#37989);
#31503=AXIS2_PLACEMENT_3D('',#48592,#37991,#37992);
#31504=AXIS2_PLACEMENT_3D('',#48593,#37993,#37994);
#31505=AXIS2_PLACEMENT_3D('',#48596,#37997,#37998);
#31506=AXIS2_PLACEMENT_3D('',#48598,#38000,#38001);
#31507=AXIS2_PLACEMENT_3D('',#48600,#38003,#38004);
#31508=AXIS2_PLACEMENT_3D('',#48602,#38006,#38007);
#31509=AXIS2_PLACEMENT_3D('',#48604,#38009,#38010);
#31510=AXIS2_PLACEMENT_3D('',#48606,#38012,#38013);
#31511=AXIS2_PLACEMENT_3D('',#48608,#38015,#38016);
#31512=AXIS2_PLACEMENT_3D('',#48609,#38017,#38018);
#31513=AXIS2_PLACEMENT_3D('',#48611,#38020,#38021);
#31514=AXIS2_PLACEMENT_3D('',#48613,#38023,#38024);
#31515=AXIS2_PLACEMENT_3D('',#48614,#38025,#38026);
#31516=AXIS2_PLACEMENT_3D('',#48617,#38029,#38030);
#31517=AXIS2_PLACEMENT_3D('',#48619,#38032,#38033);
#31518=AXIS2_PLACEMENT_3D('',#48621,#38035,#38036);
#31519=AXIS2_PLACEMENT_3D('',#48623,#38038,#38039);
#31520=AXIS2_PLACEMENT_3D('',#48625,#38041,#38042);
#31521=AXIS2_PLACEMENT_3D('',#48627,#38044,#38045);
#31522=AXIS2_PLACEMENT_3D('',#48629,#38047,#38048);
#31523=AXIS2_PLACEMENT_3D('',#48630,#38049,#38050);
#31524=AXIS2_PLACEMENT_3D('',#48633,#38053,#38054);
#31525=AXIS2_PLACEMENT_3D('',#48635,#38056,#38057);
#31526=AXIS2_PLACEMENT_3D('',#48637,#38059,#38060);
#31527=AXIS2_PLACEMENT_3D('',#48639,#38062,#38063);
#31528=AXIS2_PLACEMENT_3D('',#48641,#38065,#38066);
#31529=AXIS2_PLACEMENT_3D('',#48643,#38068,#38069);
#31530=AXIS2_PLACEMENT_3D('',#48645,#38071,#38072);
#31531=AXIS2_PLACEMENT_3D('',#48646,#38073,#38074);
#31532=AXIS2_PLACEMENT_3D('',#48649,#38077,#38078);
#31533=AXIS2_PLACEMENT_3D('',#48651,#38080,#38081);
#31534=AXIS2_PLACEMENT_3D('',#48653,#38083,#38084);
#31535=AXIS2_PLACEMENT_3D('',#48655,#38086,#38087);
#31536=AXIS2_PLACEMENT_3D('',#48657,#38089,#38090);
#31537=AXIS2_PLACEMENT_3D('',#48660,#38093,#38094);
#31538=AXIS2_PLACEMENT_3D('',#48662,#38096,#38097);
#31539=AXIS2_PLACEMENT_3D('',#48664,#38099,#38100);
#31540=AXIS2_PLACEMENT_3D('',#48666,#38102,#38103);
#31541=AXIS2_PLACEMENT_3D('',#48668,#38105,#38106);
#31542=AXIS2_PLACEMENT_3D('',#48670,#38108,#38109);
#31543=AXIS2_PLACEMENT_3D('',#48672,#38111,#38112);
#31544=AXIS2_PLACEMENT_3D('',#48673,#38113,#38114);
#31545=AXIS2_PLACEMENT_3D('',#48676,#38117,#38118);
#31546=AXIS2_PLACEMENT_3D('',#48678,#38120,#38121);
#31547=AXIS2_PLACEMENT_3D('',#48680,#38123,#38124);
#31548=AXIS2_PLACEMENT_3D('',#48682,#38126,#38127);
#31549=AXIS2_PLACEMENT_3D('',#48684,#38129,#38130);
#31550=AXIS2_PLACEMENT_3D('',#48686,#38132,#38133);
#31551=AXIS2_PLACEMENT_3D('',#48688,#38135,#38136);
#31552=AXIS2_PLACEMENT_3D('',#48689,#38137,#38138);
#31553=AXIS2_PLACEMENT_3D('',#48691,#38140,#38141);
#31554=AXIS2_PLACEMENT_3D('',#48693,#38143,#38144);
#31555=AXIS2_PLACEMENT_3D('',#48694,#38145,#38146);
#31556=AXIS2_PLACEMENT_3D('',#48697,#38149,#38150);
#31557=AXIS2_PLACEMENT_3D('',#48699,#38152,#38153);
#31558=AXIS2_PLACEMENT_3D('',#48701,#38155,#38156);
#31559=AXIS2_PLACEMENT_3D('',#48703,#38158,#38159);
#31560=AXIS2_PLACEMENT_3D('',#48705,#38161,#38162);
#31561=AXIS2_PLACEMENT_3D('',#48707,#38164,#38165);
#31562=AXIS2_PLACEMENT_3D('',#48709,#38167,#38168);
#31563=AXIS2_PLACEMENT_3D('',#48710,#38169,#38170);
#31564=AXIS2_PLACEMENT_3D('',#48713,#38173,#38174);
#31565=AXIS2_PLACEMENT_3D('',#48715,#38176,#38177);
#31566=AXIS2_PLACEMENT_3D('',#48717,#38179,#38180);
#31567=AXIS2_PLACEMENT_3D('',#48719,#38182,#38183);
#31568=AXIS2_PLACEMENT_3D('',#48721,#38185,#38186);
#31569=AXIS2_PLACEMENT_3D('',#48723,#38188,#38189);
#31570=AXIS2_PLACEMENT_3D('',#48725,#38191,#38192);
#31571=AXIS2_PLACEMENT_3D('',#48726,#38193,#38194);
#31572=AXIS2_PLACEMENT_3D('',#48773,#38196,#38197);
#31573=AXIS2_PLACEMENT_3D('',#48775,#38199,#38200);
#31574=AXIS2_PLACEMENT_3D('',#48778,#38203,#38204);
#31575=AXIS2_PLACEMENT_3D('',#48780,#38206,#38207);
#31576=AXIS2_PLACEMENT_3D('',#48782,#38209,#38210);
#31577=AXIS2_PLACEMENT_3D('',#48784,#38212,#38213);
#31578=AXIS2_PLACEMENT_3D('',#48786,#38215,#38216);
#31579=AXIS2_PLACEMENT_3D('',#48788,#38218,#38219);
#31580=AXIS2_PLACEMENT_3D('',#48790,#38221,#38222);
#31581=AXIS2_PLACEMENT_3D('',#48791,#38223,#38224);
#31582=AXIS2_PLACEMENT_3D('',#48794,#38227,#38228);
#31583=AXIS2_PLACEMENT_3D('',#48796,#38230,#38231);
#31584=AXIS2_PLACEMENT_3D('',#48798,#38233,#38234);
#31585=AXIS2_PLACEMENT_3D('',#48800,#38236,#38237);
#31586=AXIS2_PLACEMENT_3D('',#48802,#38239,#38240);
#31587=AXIS2_PLACEMENT_3D('',#48804,#38242,#38243);
#31588=AXIS2_PLACEMENT_3D('',#48806,#38245,#38246);
#31589=AXIS2_PLACEMENT_3D('',#48807,#38247,#38248);
#31590=AXIS2_PLACEMENT_3D('',#48810,#38251,#38252);
#31591=AXIS2_PLACEMENT_3D('',#48812,#38254,#38255);
#31592=AXIS2_PLACEMENT_3D('',#48814,#38257,#38258);
#31593=AXIS2_PLACEMENT_3D('',#48816,#38260,#38261);
#31594=AXIS2_PLACEMENT_3D('',#48818,#38263,#38264);
#31595=AXIS2_PLACEMENT_3D('',#48820,#38266,#38267);
#31596=AXIS2_PLACEMENT_3D('',#48822,#38269,#38270);
#31597=AXIS2_PLACEMENT_3D('',#48823,#38271,#38272);
#31598=AXIS2_PLACEMENT_3D('',#48826,#38275,#38276);
#31599=AXIS2_PLACEMENT_3D('',#48828,#38278,#38279);
#31600=AXIS2_PLACEMENT_3D('',#48829,#38280,#38281);
#31601=AXIS2_PLACEMENT_3D('',#48832,#38284,#38285);
#31602=AXIS2_PLACEMENT_3D('',#48833,#38286,#38287);
#31603=AXIS2_PLACEMENT_3D('',#48836,#38290,#38291);
#31604=AXIS2_PLACEMENT_3D('',#48839,#38294,#38295);
#31605=AXIS2_PLACEMENT_3D('',#48938,#38298,#38299);
#31606=AXIS2_PLACEMENT_3D('',#48940,#38301,#38302);
#31607=AXIS2_PLACEMENT_3D('',#48942,#38304,#38305);
#31608=AXIS2_PLACEMENT_3D('',#48944,#38307,#38308);
#31609=AXIS2_PLACEMENT_3D('',#48945,#38309,#38310);
#31610=AXIS2_PLACEMENT_3D('',#48947,#38312,#38313);
#31611=AXIS2_PLACEMENT_3D('',#48952,#38314,#38315);
#31612=AXIS2_PLACEMENT_3D('',#48954,#38317,#38318);
#31613=AXIS2_PLACEMENT_3D('',#48956,#38320,#38321);
#31614=AXIS2_PLACEMENT_3D('',#48957,#38322,#38323);
#31615=AXIS2_PLACEMENT_3D('',#48959,#38325,#38326);
#31616=AXIS2_PLACEMENT_3D('',#48961,#38328,#38329);
#31617=AXIS2_PLACEMENT_3D('',#48962,#38330,#38331);
#31618=AXIS2_PLACEMENT_3D('',#48964,#38333,#38334);
#31619=AXIS2_PLACEMENT_3D('',#48966,#38336,#38337);
#31620=AXIS2_PLACEMENT_3D('',#48967,#38338,#38339);
#31621=AXIS2_PLACEMENT_3D('',#48969,#38341,#38342);
#31622=AXIS2_PLACEMENT_3D('',#48971,#38344,#38345);
#31623=AXIS2_PLACEMENT_3D('',#48972,#38346,#38347);
#31624=AXIS2_PLACEMENT_3D('',#48974,#38349,#38350);
#31625=AXIS2_PLACEMENT_3D('',#48976,#38352,#38353);
#31626=AXIS2_PLACEMENT_3D('',#48977,#38354,#38355);
#31627=AXIS2_PLACEMENT_3D('',#48980,#38358,#38359);
#31628=AXIS2_PLACEMENT_3D('',#48982,#38361,#38362);
#31629=AXIS2_PLACEMENT_3D('',#48984,#38364,#38365);
#31630=AXIS2_PLACEMENT_3D('',#48986,#38367,#38368);
#31631=AXIS2_PLACEMENT_3D('',#48988,#38370,#38371);
#31632=AXIS2_PLACEMENT_3D('',#48991,#38374,#38375);
#31633=AXIS2_PLACEMENT_3D('',#48993,#38377,#38378);
#31634=AXIS2_PLACEMENT_3D('',#48995,#38380,#38381);
#31635=AXIS2_PLACEMENT_3D('',#48997,#38383,#38384);
#31636=AXIS2_PLACEMENT_3D('',#48999,#38386,#38387);
#31637=AXIS2_PLACEMENT_3D('',#49001,#38389,#38390);
#31638=AXIS2_PLACEMENT_3D('',#49003,#38392,#38393);
#31639=AXIS2_PLACEMENT_3D('',#49004,#38394,#38395);
#31640=AXIS2_PLACEMENT_3D('',#49007,#38398,#38399);
#31641=AXIS2_PLACEMENT_3D('',#49009,#38401,#38402);
#31642=AXIS2_PLACEMENT_3D('',#49011,#38404,#38405);
#31643=AXIS2_PLACEMENT_3D('',#49013,#38407,#38408);
#31644=AXIS2_PLACEMENT_3D('',#49015,#38410,#38411);
#31645=AXIS2_PLACEMENT_3D('',#49017,#38413,#38414);
#31646=AXIS2_PLACEMENT_3D('',#49019,#38416,#38417);
#31647=AXIS2_PLACEMENT_3D('',#49020,#38418,#38419);
#31648=AXIS2_PLACEMENT_3D('',#49023,#38422,#38423);
#31649=AXIS2_PLACEMENT_3D('',#49025,#38425,#38426);
#31650=AXIS2_PLACEMENT_3D('',#49027,#38428,#38429);
#31651=AXIS2_PLACEMENT_3D('',#49029,#38431,#38432);
#31652=AXIS2_PLACEMENT_3D('',#49031,#38434,#38435);
#31653=AXIS2_PLACEMENT_3D('',#49034,#38438,#38439);
#31654=AXIS2_PLACEMENT_3D('',#49036,#38441,#38442);
#31655=AXIS2_PLACEMENT_3D('',#49038,#38444,#38445);
#31656=AXIS2_PLACEMENT_3D('',#49040,#38447,#38448);
#31657=AXIS2_PLACEMENT_3D('',#49042,#38450,#38451);
#31658=AXIS2_PLACEMENT_3D('',#49044,#38453,#38454);
#31659=AXIS2_PLACEMENT_3D('',#49046,#38456,#38457);
#31660=AXIS2_PLACEMENT_3D('',#49047,#38458,#38459);
#31661=AXIS2_PLACEMENT_3D('',#49050,#38462,#38463);
#31662=AXIS2_PLACEMENT_3D('',#49052,#38465,#38466);
#31663=AXIS2_PLACEMENT_3D('',#49054,#38468,#38469);
#31664=AXIS2_PLACEMENT_3D('',#49056,#38471,#38472);
#31665=AXIS2_PLACEMENT_3D('',#49058,#38474,#38475);
#31666=AXIS2_PLACEMENT_3D('',#49060,#38477,#38478);
#31667=AXIS2_PLACEMENT_3D('',#49062,#38480,#38481);
#31668=AXIS2_PLACEMENT_3D('',#49063,#38482,#38483);
#31669=AXIS2_PLACEMENT_3D('',#49066,#38486,#38487);
#31670=AXIS2_PLACEMENT_3D('',#49068,#38489,#38490);
#31671=AXIS2_PLACEMENT_3D('',#49070,#38492,#38493);
#31672=AXIS2_PLACEMENT_3D('',#49072,#38495,#38496);
#31673=AXIS2_PLACEMENT_3D('',#49074,#38498,#38499);
#31674=AXIS2_PLACEMENT_3D('',#49076,#38501,#38502);
#31675=AXIS2_PLACEMENT_3D('',#49078,#38504,#38505);
#31676=AXIS2_PLACEMENT_3D('',#49079,#38506,#38507);
#31677=AXIS2_PLACEMENT_3D('',#49082,#38510,#38511);
#31678=AXIS2_PLACEMENT_3D('',#49084,#38513,#38514);
#31679=AXIS2_PLACEMENT_3D('',#49086,#38516,#38517);
#31680=AXIS2_PLACEMENT_3D('',#49088,#38519,#38520);
#31681=AXIS2_PLACEMENT_3D('',#49090,#38522,#38523);
#31682=AXIS2_PLACEMENT_3D('',#49093,#38526,#38527);
#31683=AXIS2_PLACEMENT_3D('',#49095,#38529,#38530);
#31684=AXIS2_PLACEMENT_3D('',#49097,#38532,#38533);
#31685=AXIS2_PLACEMENT_3D('',#49099,#38535,#38536);
#31686=AXIS2_PLACEMENT_3D('',#49101,#38538,#38539);
#31687=AXIS2_PLACEMENT_3D('',#49103,#38541,#38542);
#31688=AXIS2_PLACEMENT_3D('',#49105,#38544,#38545);
#31689=AXIS2_PLACEMENT_3D('',#49106,#38546,#38547);
#31690=AXIS2_PLACEMENT_3D('',#49109,#38550,#38551);
#31691=AXIS2_PLACEMENT_3D('',#49111,#38553,#38554);
#31692=AXIS2_PLACEMENT_3D('',#49113,#38556,#38557);
#31693=AXIS2_PLACEMENT_3D('',#49115,#38559,#38560);
#31694=AXIS2_PLACEMENT_3D('',#49117,#38562,#38563);
#31695=AXIS2_PLACEMENT_3D('',#49119,#38565,#38566);
#31696=AXIS2_PLACEMENT_3D('',#49121,#38568,#38569);
#31697=AXIS2_PLACEMENT_3D('',#49122,#38570,#38571);
#31698=AXIS2_PLACEMENT_3D('',#49125,#38574,#38575);
#31699=AXIS2_PLACEMENT_3D('',#49127,#38577,#38578);
#31700=AXIS2_PLACEMENT_3D('',#49129,#38580,#38581);
#31701=AXIS2_PLACEMENT_3D('',#49131,#38583,#38584);
#31702=AXIS2_PLACEMENT_3D('',#49133,#38586,#38587);
#31703=AXIS2_PLACEMENT_3D('',#49136,#38590,#38591);
#31704=AXIS2_PLACEMENT_3D('',#49138,#38593,#38594);
#31705=AXIS2_PLACEMENT_3D('',#49140,#38596,#38597);
#31706=AXIS2_PLACEMENT_3D('',#49142,#38599,#38600);
#31707=AXIS2_PLACEMENT_3D('',#49144,#38602,#38603);
#31708=AXIS2_PLACEMENT_3D('',#49146,#38605,#38606);
#31709=AXIS2_PLACEMENT_3D('',#49148,#38608,#38609);
#31710=AXIS2_PLACEMENT_3D('',#49149,#38610,#38611);
#31711=AXIS2_PLACEMENT_3D('',#49152,#38614,#38615);
#31712=AXIS2_PLACEMENT_3D('',#49154,#38617,#38618);
#31713=AXIS2_PLACEMENT_3D('',#49156,#38620,#38621);
#31714=AXIS2_PLACEMENT_3D('',#49158,#38623,#38624);
#31715=AXIS2_PLACEMENT_3D('',#49160,#38626,#38627);
#31716=AXIS2_PLACEMENT_3D('',#49162,#38629,#38630);
#31717=AXIS2_PLACEMENT_3D('',#49164,#38632,#38633);
#31718=AXIS2_PLACEMENT_3D('',#49165,#38634,#38635);
#31719=AXIS2_PLACEMENT_3D('',#49168,#38638,#38639);
#31720=AXIS2_PLACEMENT_3D('',#49170,#38641,#38642);
#31721=AXIS2_PLACEMENT_3D('',#49172,#38644,#38645);
#31722=AXIS2_PLACEMENT_3D('',#49174,#38647,#38648);
#31723=AXIS2_PLACEMENT_3D('',#49176,#38650,#38651);
#31724=AXIS2_PLACEMENT_3D('',#49179,#38654,#38655);
#31725=AXIS2_PLACEMENT_3D('',#49181,#38657,#38658);
#31726=AXIS2_PLACEMENT_3D('',#49183,#38660,#38661);
#31727=AXIS2_PLACEMENT_3D('',#49185,#38663,#38664);
#31728=AXIS2_PLACEMENT_3D('',#49187,#38666,#38667);
#31729=AXIS2_PLACEMENT_3D('',#49189,#38669,#38670);
#31730=AXIS2_PLACEMENT_3D('',#49191,#38672,#38673);
#31731=AXIS2_PLACEMENT_3D('',#49192,#38674,#38675);
#31732=AXIS2_PLACEMENT_3D('',#49195,#38678,#38679);
#31733=AXIS2_PLACEMENT_3D('',#49197,#38681,#38682);
#31734=AXIS2_PLACEMENT_3D('',#49199,#38684,#38685);
#31735=AXIS2_PLACEMENT_3D('',#49201,#38687,#38688);
#31736=AXIS2_PLACEMENT_3D('',#49203,#38690,#38691);
#31737=AXIS2_PLACEMENT_3D('',#49205,#38693,#38694);
#31738=AXIS2_PLACEMENT_3D('',#49207,#38696,#38697);
#31739=AXIS2_PLACEMENT_3D('',#49208,#38698,#38699);
#31740=AXIS2_PLACEMENT_3D('',#49255,#38701,#38702);
#31741=AXIS2_PLACEMENT_3D('',#49257,#38704,#38705);
#31742=AXIS2_PLACEMENT_3D('',#49260,#38708,#38709);
#31743=AXIS2_PLACEMENT_3D('',#49262,#38711,#38712);
#31744=AXIS2_PLACEMENT_3D('',#49264,#38714,#38715);
#31745=AXIS2_PLACEMENT_3D('',#49266,#38717,#38718);
#31746=AXIS2_PLACEMENT_3D('',#49268,#38720,#38721);
#31747=AXIS2_PLACEMENT_3D('',#49270,#38723,#38724);
#31748=AXIS2_PLACEMENT_3D('',#49272,#38726,#38727);
#31749=AXIS2_PLACEMENT_3D('',#49273,#38728,#38729);
#31750=AXIS2_PLACEMENT_3D('',#49276,#38732,#38733);
#31751=AXIS2_PLACEMENT_3D('',#49278,#38735,#38736);
#31752=AXIS2_PLACEMENT_3D('',#49280,#38738,#38739);
#31753=AXIS2_PLACEMENT_3D('',#49282,#38741,#38742);
#31754=AXIS2_PLACEMENT_3D('',#49284,#38744,#38745);
#31755=AXIS2_PLACEMENT_3D('',#49286,#38747,#38748);
#31756=AXIS2_PLACEMENT_3D('',#49288,#38750,#38751);
#31757=AXIS2_PLACEMENT_3D('',#49289,#38752,#38753);
#31758=AXIS2_PLACEMENT_3D('',#49292,#38756,#38757);
#31759=AXIS2_PLACEMENT_3D('',#49294,#38759,#38760);
#31760=AXIS2_PLACEMENT_3D('',#49296,#38762,#38763);
#31761=AXIS2_PLACEMENT_3D('',#49298,#38765,#38766);
#31762=AXIS2_PLACEMENT_3D('',#49300,#38768,#38769);
#31763=AXIS2_PLACEMENT_3D('',#49303,#38772,#38773);
#31764=AXIS2_PLACEMENT_3D('',#49305,#38775,#38776);
#31765=AXIS2_PLACEMENT_3D('',#49307,#38778,#38779);
#31766=AXIS2_PLACEMENT_3D('',#49309,#38781,#38782);
#31767=AXIS2_PLACEMENT_3D('',#49311,#38784,#38785);
#31768=AXIS2_PLACEMENT_3D('',#49314,#38788,#38789);
#31769=AXIS2_PLACEMENT_3D('',#49316,#38791,#38792);
#31770=AXIS2_PLACEMENT_3D('',#49318,#38794,#38795);
#31771=AXIS2_PLACEMENT_3D('',#49320,#38797,#38798);
#31772=AXIS2_PLACEMENT_3D('',#49323,#38801,#38802);
#31773=AXIS2_PLACEMENT_3D('',#49326,#38805,#38806);
#31774=AXIS2_PLACEMENT_3D('',#49327,#38807,#38808);
#31775=AXIS2_PLACEMENT_3D('',#49330,#38811,#38812);
#31776=AXIS2_PLACEMENT_3D('',#49429,#38815,#38816);
#31777=AXIS2_PLACEMENT_3D('',#49431,#38818,#38819);
#31778=AXIS2_PLACEMENT_3D('',#49434,#38822,#38823);
#31779=AXIS2_PLACEMENT_3D('',#49437,#38826,#38827);
#31780=AXIS2_PLACEMENT_3D('',#49439,#38829,#38830);
#31781=AXIS2_PLACEMENT_3D('',#49441,#38832,#38833);
#31782=AXIS2_PLACEMENT_3D('',#49442,#38834,#38835);
#31783=AXIS2_PLACEMENT_3D('',#49445,#38838,#38839);
#31784=AXIS2_PLACEMENT_3D('',#49447,#38841,#38842);
#31785=AXIS2_PLACEMENT_3D('',#49449,#38844,#38845);
#31786=AXIS2_PLACEMENT_3D('',#49452,#38848,#38849);
#31787=AXIS2_PLACEMENT_3D('',#49455,#38852,#38853);
#31788=AXIS2_PLACEMENT_3D('',#49457,#38855,#38856);
#31789=AXIS2_PLACEMENT_3D('',#49459,#38858,#38859);
#31790=AXIS2_PLACEMENT_3D('',#49460,#38860,#38861);
#31791=AXIS2_PLACEMENT_3D('',#49463,#38864,#38865);
#31792=AXIS2_PLACEMENT_3D('',#49466,#38868,#38869);
#31793=AXIS2_PLACEMENT_3D('',#49468,#38871,#38872);
#31794=AXIS2_PLACEMENT_3D('',#49470,#38874,#38875);
#31795=AXIS2_PLACEMENT_3D('',#49471,#38876,#38877);
#31796=AXIS2_PLACEMENT_3D('',#49474,#38880,#38881);
#31797=AXIS2_PLACEMENT_3D('',#49477,#38884,#38885);
#31798=AXIS2_PLACEMENT_3D('',#49479,#38887,#38888);
#31799=AXIS2_PLACEMENT_3D('',#49481,#38890,#38891);
#31800=AXIS2_PLACEMENT_3D('',#49482,#38892,#38893);
#31801=AXIS2_PLACEMENT_3D('',#49485,#38896,#38897);
#31802=AXIS2_PLACEMENT_3D('',#49488,#38900,#38901);
#31803=AXIS2_PLACEMENT_3D('',#49490,#38903,#38904);
#31804=AXIS2_PLACEMENT_3D('',#49492,#38906,#38907);
#31805=AXIS2_PLACEMENT_3D('',#49493,#38908,#38909);
#31806=AXIS2_PLACEMENT_3D('',#49496,#38912,#38913);
#31807=AXIS2_PLACEMENT_3D('',#49499,#38916,#38917);
#31808=AXIS2_PLACEMENT_3D('',#49501,#38919,#38920);
#31809=AXIS2_PLACEMENT_3D('',#49503,#38922,#38923);
#31810=AXIS2_PLACEMENT_3D('',#49504,#38924,#38925);
#31811=AXIS2_PLACEMENT_3D('',#49506,#38927,#38928);
#31812=AXIS2_PLACEMENT_3D('',#49508,#38930,#38931);
#31813=AXIS2_PLACEMENT_3D('',#49509,#38932,#38933);
#31814=AXIS2_PLACEMENT_3D('',#49512,#38936,#38937);
#31815=AXIS2_PLACEMENT_3D('',#49514,#38939,#38940);
#31816=AXIS2_PLACEMENT_3D('',#49516,#38942,#38943);
#31817=AXIS2_PLACEMENT_3D('',#49518,#38945,#38946);
#31818=AXIS2_PLACEMENT_3D('',#49520,#38948,#38949);
#31819=AXIS2_PLACEMENT_3D('',#49522,#38951,#38952);
#31820=AXIS2_PLACEMENT_3D('',#49524,#38954,#38955);
#31821=AXIS2_PLACEMENT_3D('',#49525,#38956,#38957);
#31822=AXIS2_PLACEMENT_3D('',#49528,#38960,#38961);
#31823=AXIS2_PLACEMENT_3D('',#49530,#38963,#38964);
#31824=AXIS2_PLACEMENT_3D('',#49532,#38966,#38967);
#31825=AXIS2_PLACEMENT_3D('',#49534,#38969,#38970);
#31826=AXIS2_PLACEMENT_3D('',#49536,#38972,#38973);
#31827=AXIS2_PLACEMENT_3D('',#49538,#38975,#38976);
#31828=AXIS2_PLACEMENT_3D('',#49540,#38978,#38979);
#31829=AXIS2_PLACEMENT_3D('',#49541,#38980,#38981);
#31830=AXIS2_PLACEMENT_3D('',#49544,#38984,#38985);
#31831=AXIS2_PLACEMENT_3D('',#49546,#38987,#38988);
#31832=AXIS2_PLACEMENT_3D('',#49548,#38990,#38991);
#31833=AXIS2_PLACEMENT_3D('',#49550,#38993,#38994);
#31834=AXIS2_PLACEMENT_3D('',#49552,#38996,#38997);
#31835=AXIS2_PLACEMENT_3D('',#49555,#39000,#39001);
#31836=AXIS2_PLACEMENT_3D('',#49557,#39003,#39004);
#31837=AXIS2_PLACEMENT_3D('',#49559,#39006,#39007);
#31838=AXIS2_PLACEMENT_3D('',#49561,#39009,#39010);
#31839=AXIS2_PLACEMENT_3D('',#49563,#39012,#39013);
#31840=AXIS2_PLACEMENT_3D('',#49565,#39015,#39016);
#31841=AXIS2_PLACEMENT_3D('',#49567,#39018,#39019);
#31842=AXIS2_PLACEMENT_3D('',#49568,#39020,#39021);
#31843=AXIS2_PLACEMENT_3D('',#49571,#39024,#39025);
#31844=AXIS2_PLACEMENT_3D('',#49573,#39027,#39028);
#31845=AXIS2_PLACEMENT_3D('',#49575,#39030,#39031);
#31846=AXIS2_PLACEMENT_3D('',#49577,#39033,#39034);
#31847=AXIS2_PLACEMENT_3D('',#49579,#39036,#39037);
#31848=AXIS2_PLACEMENT_3D('',#49581,#39039,#39040);
#31849=AXIS2_PLACEMENT_3D('',#49583,#39042,#39043);
#31850=AXIS2_PLACEMENT_3D('',#49584,#39044,#39045);
#31851=AXIS2_PLACEMENT_3D('',#49587,#39048,#39049);
#31852=AXIS2_PLACEMENT_3D('',#49589,#39051,#39052);
#31853=AXIS2_PLACEMENT_3D('',#49591,#39054,#39055);
#31854=AXIS2_PLACEMENT_3D('',#49593,#39057,#39058);
#31855=AXIS2_PLACEMENT_3D('',#49595,#39060,#39061);
#31856=AXIS2_PLACEMENT_3D('',#49597,#39063,#39064);
#31857=AXIS2_PLACEMENT_3D('',#49599,#39066,#39067);
#31858=AXIS2_PLACEMENT_3D('',#49600,#39068,#39069);
#31859=AXIS2_PLACEMENT_3D('',#49602,#39071,#39072);
#31860=AXIS2_PLACEMENT_3D('',#49604,#39074,#39075);
#31861=AXIS2_PLACEMENT_3D('',#49605,#39076,#39077);
#31862=AXIS2_PLACEMENT_3D('',#49608,#39080,#39081);
#31863=AXIS2_PLACEMENT_3D('',#49610,#39083,#39084);
#31864=AXIS2_PLACEMENT_3D('',#49612,#39086,#39087);
#31865=AXIS2_PLACEMENT_3D('',#49614,#39089,#39090);
#31866=AXIS2_PLACEMENT_3D('',#49616,#39092,#39093);
#31867=AXIS2_PLACEMENT_3D('',#49618,#39095,#39096);
#31868=AXIS2_PLACEMENT_3D('',#49620,#39098,#39099);
#31869=AXIS2_PLACEMENT_3D('',#49621,#39100,#39101);
#31870=AXIS2_PLACEMENT_3D('',#49624,#39104,#39105);
#31871=AXIS2_PLACEMENT_3D('',#49626,#39107,#39108);
#31872=AXIS2_PLACEMENT_3D('',#49628,#39110,#39111);
#31873=AXIS2_PLACEMENT_3D('',#49630,#39113,#39114);
#31874=AXIS2_PLACEMENT_3D('',#49632,#39116,#39117);
#31875=AXIS2_PLACEMENT_3D('',#49634,#39119,#39120);
#31876=AXIS2_PLACEMENT_3D('',#49636,#39122,#39123);
#31877=AXIS2_PLACEMENT_3D('',#49637,#39124,#39125);
#31878=AXIS2_PLACEMENT_3D('',#49640,#39128,#39129);
#31879=AXIS2_PLACEMENT_3D('',#49642,#39131,#39132);
#31880=AXIS2_PLACEMENT_3D('',#49644,#39134,#39135);
#31881=AXIS2_PLACEMENT_3D('',#49646,#39137,#39138);
#31882=AXIS2_PLACEMENT_3D('',#49648,#39140,#39141);
#31883=AXIS2_PLACEMENT_3D('',#49651,#39144,#39145);
#31884=AXIS2_PLACEMENT_3D('',#49653,#39147,#39148);
#31885=AXIS2_PLACEMENT_3D('',#49655,#39150,#39151);
#31886=AXIS2_PLACEMENT_3D('',#49657,#39153,#39154);
#31887=AXIS2_PLACEMENT_3D('',#49659,#39156,#39157);
#31888=AXIS2_PLACEMENT_3D('',#49661,#39159,#39160);
#31889=AXIS2_PLACEMENT_3D('',#49663,#39162,#39163);
#31890=AXIS2_PLACEMENT_3D('',#49664,#39164,#39165);
#31891=AXIS2_PLACEMENT_3D('',#49667,#39168,#39169);
#31892=AXIS2_PLACEMENT_3D('',#49669,#39171,#39172);
#31893=AXIS2_PLACEMENT_3D('',#49671,#39174,#39175);
#31894=AXIS2_PLACEMENT_3D('',#49673,#39177,#39178);
#31895=AXIS2_PLACEMENT_3D('',#49675,#39180,#39181);
#31896=AXIS2_PLACEMENT_3D('',#49677,#39183,#39184);
#31897=AXIS2_PLACEMENT_3D('',#49679,#39186,#39187);
#31898=AXIS2_PLACEMENT_3D('',#49680,#39188,#39189);
#31899=AXIS2_PLACEMENT_3D('',#49682,#39191,#39192);
#31900=AXIS2_PLACEMENT_3D('',#49684,#39194,#39195);
#31901=AXIS2_PLACEMENT_3D('',#49685,#39196,#39197);
#31902=AXIS2_PLACEMENT_3D('',#49688,#39200,#39201);
#31903=AXIS2_PLACEMENT_3D('',#49690,#39203,#39204);
#31904=AXIS2_PLACEMENT_3D('',#49692,#39206,#39207);
#31905=AXIS2_PLACEMENT_3D('',#49694,#39209,#39210);
#31906=AXIS2_PLACEMENT_3D('',#49696,#39212,#39213);
#31907=AXIS2_PLACEMENT_3D('',#49698,#39215,#39216);
#31908=AXIS2_PLACEMENT_3D('',#49700,#39218,#39219);
#31909=AXIS2_PLACEMENT_3D('',#49701,#39220,#39221);
#31910=AXIS2_PLACEMENT_3D('',#49704,#39224,#39225);
#31911=AXIS2_PLACEMENT_3D('',#49706,#39227,#39228);
#31912=AXIS2_PLACEMENT_3D('',#49708,#39230,#39231);
#31913=AXIS2_PLACEMENT_3D('',#49710,#39233,#39234);
#31914=AXIS2_PLACEMENT_3D('',#49712,#39236,#39237);
#31915=AXIS2_PLACEMENT_3D('',#49714,#39239,#39240);
#31916=AXIS2_PLACEMENT_3D('',#49716,#39242,#39243);
#31917=AXIS2_PLACEMENT_3D('',#49717,#39244,#39245);
#31918=AXIS2_PLACEMENT_3D('',#49764,#39247,#39248);
#31919=AXIS2_PLACEMENT_3D('',#49766,#39250,#39251);
#31920=AXIS2_PLACEMENT_3D('',#49769,#39254,#39255);
#31921=AXIS2_PLACEMENT_3D('',#49771,#39257,#39258);
#31922=AXIS2_PLACEMENT_3D('',#49773,#39260,#39261);
#31923=AXIS2_PLACEMENT_3D('',#49775,#39263,#39264);
#31924=AXIS2_PLACEMENT_3D('',#49777,#39266,#39267);
#31925=AXIS2_PLACEMENT_3D('',#49779,#39269,#39270);
#31926=AXIS2_PLACEMENT_3D('',#49781,#39272,#39273);
#31927=AXIS2_PLACEMENT_3D('',#49782,#39274,#39275);
#31928=AXIS2_PLACEMENT_3D('',#49785,#39278,#39279);
#31929=AXIS2_PLACEMENT_3D('',#49787,#39281,#39282);
#31930=AXIS2_PLACEMENT_3D('',#49789,#39284,#39285);
#31931=AXIS2_PLACEMENT_3D('',#49791,#39287,#39288);
#31932=AXIS2_PLACEMENT_3D('',#49793,#39290,#39291);
#31933=AXIS2_PLACEMENT_3D('',#49795,#39293,#39294);
#31934=AXIS2_PLACEMENT_3D('',#49797,#39296,#39297);
#31935=AXIS2_PLACEMENT_3D('',#49798,#39298,#39299);
#31936=AXIS2_PLACEMENT_3D('',#49801,#39302,#39303);
#31937=AXIS2_PLACEMENT_3D('',#49803,#39305,#39306);
#31938=AXIS2_PLACEMENT_3D('',#49805,#39308,#39309);
#31939=AXIS2_PLACEMENT_3D('',#49807,#39311,#39312);
#31940=AXIS2_PLACEMENT_3D('',#49809,#39314,#39315);
#31941=AXIS2_PLACEMENT_3D('',#49811,#39317,#39318);
#31942=AXIS2_PLACEMENT_3D('',#49813,#39320,#39321);
#31943=AXIS2_PLACEMENT_3D('',#49814,#39322,#39323);
#31944=AXIS2_PLACEMENT_3D('',#49817,#39326,#39327);
#31945=AXIS2_PLACEMENT_3D('',#49819,#39329,#39330);
#31946=AXIS2_PLACEMENT_3D('',#49820,#39331,#39332);
#31947=AXIS2_PLACEMENT_3D('',#49823,#39335,#39336);
#31948=AXIS2_PLACEMENT_3D('',#49824,#39337,#39338);
#31949=AXIS2_PLACEMENT_3D('',#49827,#39341,#39342);
#31950=AXIS2_PLACEMENT_3D('',#49830,#39345,#39346);
#31951=AXIS2_PLACEMENT_3D('',#49929,#39349,#39350);
#31952=AXIS2_PLACEMENT_3D('',#49931,#39352,#39353);
#31953=AXIS2_PLACEMENT_3D('',#49933,#39355,#39356);
#31954=AXIS2_PLACEMENT_3D('',#49935,#39358,#39359);
#31955=AXIS2_PLACEMENT_3D('',#49936,#39360,#39361);
#31956=AXIS2_PLACEMENT_3D('',#49938,#39363,#39364);
#31957=AXIS2_PLACEMENT_3D('',#49943,#39365,#39366);
#31958=AXIS2_PLACEMENT_3D('',#49945,#39368,#39369);
#31959=AXIS2_PLACEMENT_3D('',#49947,#39371,#39372);
#31960=AXIS2_PLACEMENT_3D('',#49948,#39373,#39374);
#31961=AXIS2_PLACEMENT_3D('',#49950,#39376,#39377);
#31962=AXIS2_PLACEMENT_3D('',#49952,#39379,#39380);
#31963=AXIS2_PLACEMENT_3D('',#49953,#39381,#39382);
#31964=AXIS2_PLACEMENT_3D('',#49955,#39384,#39385);
#31965=AXIS2_PLACEMENT_3D('',#49957,#39387,#39388);
#31966=AXIS2_PLACEMENT_3D('',#49958,#39389,#39390);
#31967=AXIS2_PLACEMENT_3D('',#49960,#39392,#39393);
#31968=AXIS2_PLACEMENT_3D('',#49962,#39395,#39396);
#31969=AXIS2_PLACEMENT_3D('',#49963,#39397,#39398);
#31970=AXIS2_PLACEMENT_3D('',#49965,#39400,#39401);
#31971=AXIS2_PLACEMENT_3D('',#49967,#39403,#39404);
#31972=AXIS2_PLACEMENT_3D('',#49968,#39405,#39406);
#31973=AXIS2_PLACEMENT_3D('',#49971,#39409,#39410);
#31974=AXIS2_PLACEMENT_3D('',#49973,#39412,#39413);
#31975=AXIS2_PLACEMENT_3D('',#49975,#39415,#39416);
#31976=AXIS2_PLACEMENT_3D('',#49977,#39418,#39419);
#31977=AXIS2_PLACEMENT_3D('',#49979,#39421,#39422);
#31978=AXIS2_PLACEMENT_3D('',#49982,#39425,#39426);
#31979=AXIS2_PLACEMENT_3D('',#49984,#39428,#39429);
#31980=AXIS2_PLACEMENT_3D('',#49986,#39431,#39432);
#31981=AXIS2_PLACEMENT_3D('',#49988,#39434,#39435);
#31982=AXIS2_PLACEMENT_3D('',#49990,#39437,#39438);
#31983=AXIS2_PLACEMENT_3D('',#49992,#39440,#39441);
#31984=AXIS2_PLACEMENT_3D('',#49994,#39443,#39444);
#31985=AXIS2_PLACEMENT_3D('',#49995,#39445,#39446);
#31986=AXIS2_PLACEMENT_3D('',#49998,#39449,#39450);
#31987=AXIS2_PLACEMENT_3D('',#50000,#39452,#39453);
#31988=AXIS2_PLACEMENT_3D('',#50002,#39455,#39456);
#31989=AXIS2_PLACEMENT_3D('',#50004,#39458,#39459);
#31990=AXIS2_PLACEMENT_3D('',#50006,#39461,#39462);
#31991=AXIS2_PLACEMENT_3D('',#50008,#39464,#39465);
#31992=AXIS2_PLACEMENT_3D('',#50010,#39467,#39468);
#31993=AXIS2_PLACEMENT_3D('',#50011,#39469,#39470);
#31994=AXIS2_PLACEMENT_3D('',#50014,#39473,#39474);
#31995=AXIS2_PLACEMENT_3D('',#50016,#39476,#39477);
#31996=AXIS2_PLACEMENT_3D('',#50018,#39479,#39480);
#31997=AXIS2_PLACEMENT_3D('',#50020,#39482,#39483);
#31998=AXIS2_PLACEMENT_3D('',#50022,#39485,#39486);
#31999=AXIS2_PLACEMENT_3D('',#50025,#39489,#39490);
#32000=AXIS2_PLACEMENT_3D('',#50027,#39492,#39493);
#32001=AXIS2_PLACEMENT_3D('',#50029,#39495,#39496);
#32002=AXIS2_PLACEMENT_3D('',#50031,#39498,#39499);
#32003=AXIS2_PLACEMENT_3D('',#50033,#39501,#39502);
#32004=AXIS2_PLACEMENT_3D('',#50035,#39504,#39505);
#32005=AXIS2_PLACEMENT_3D('',#50037,#39507,#39508);
#32006=AXIS2_PLACEMENT_3D('',#50038,#39509,#39510);
#32007=AXIS2_PLACEMENT_3D('',#50041,#39513,#39514);
#32008=AXIS2_PLACEMENT_3D('',#50043,#39516,#39517);
#32009=AXIS2_PLACEMENT_3D('',#50045,#39519,#39520);
#32010=AXIS2_PLACEMENT_3D('',#50047,#39522,#39523);
#32011=AXIS2_PLACEMENT_3D('',#50049,#39525,#39526);
#32012=AXIS2_PLACEMENT_3D('',#50051,#39528,#39529);
#32013=AXIS2_PLACEMENT_3D('',#50053,#39531,#39532);
#32014=AXIS2_PLACEMENT_3D('',#50054,#39533,#39534);
#32015=AXIS2_PLACEMENT_3D('',#50057,#39537,#39538);
#32016=AXIS2_PLACEMENT_3D('',#50059,#39540,#39541);
#32017=AXIS2_PLACEMENT_3D('',#50061,#39543,#39544);
#32018=AXIS2_PLACEMENT_3D('',#50063,#39546,#39547);
#32019=AXIS2_PLACEMENT_3D('',#50065,#39549,#39550);
#32020=AXIS2_PLACEMENT_3D('',#50067,#39552,#39553);
#32021=AXIS2_PLACEMENT_3D('',#50069,#39555,#39556);
#32022=AXIS2_PLACEMENT_3D('',#50070,#39557,#39558);
#32023=AXIS2_PLACEMENT_3D('',#50073,#39561,#39562);
#32024=AXIS2_PLACEMENT_3D('',#50075,#39564,#39565);
#32025=AXIS2_PLACEMENT_3D('',#50077,#39567,#39568);
#32026=AXIS2_PLACEMENT_3D('',#50079,#39570,#39571);
#32027=AXIS2_PLACEMENT_3D('',#50081,#39573,#39574);
#32028=AXIS2_PLACEMENT_3D('',#50084,#39577,#39578);
#32029=AXIS2_PLACEMENT_3D('',#50086,#39580,#39581);
#32030=AXIS2_PLACEMENT_3D('',#50088,#39583,#39584);
#32031=AXIS2_PLACEMENT_3D('',#50090,#39586,#39587);
#32032=AXIS2_PLACEMENT_3D('',#50092,#39589,#39590);
#32033=AXIS2_PLACEMENT_3D('',#50094,#39592,#39593);
#32034=AXIS2_PLACEMENT_3D('',#50096,#39595,#39596);
#32035=AXIS2_PLACEMENT_3D('',#50097,#39597,#39598);
#32036=AXIS2_PLACEMENT_3D('',#50100,#39601,#39602);
#32037=AXIS2_PLACEMENT_3D('',#50102,#39604,#39605);
#32038=AXIS2_PLACEMENT_3D('',#50104,#39607,#39608);
#32039=AXIS2_PLACEMENT_3D('',#50106,#39610,#39611);
#32040=AXIS2_PLACEMENT_3D('',#50108,#39613,#39614);
#32041=AXIS2_PLACEMENT_3D('',#50110,#39616,#39617);
#32042=AXIS2_PLACEMENT_3D('',#50112,#39619,#39620);
#32043=AXIS2_PLACEMENT_3D('',#50113,#39621,#39622);
#32044=AXIS2_PLACEMENT_3D('',#50116,#39625,#39626);
#32045=AXIS2_PLACEMENT_3D('',#50118,#39628,#39629);
#32046=AXIS2_PLACEMENT_3D('',#50120,#39631,#39632);
#32047=AXIS2_PLACEMENT_3D('',#50122,#39634,#39635);
#32048=AXIS2_PLACEMENT_3D('',#50124,#39637,#39638);
#32049=AXIS2_PLACEMENT_3D('',#50127,#39641,#39642);
#32050=AXIS2_PLACEMENT_3D('',#50129,#39644,#39645);
#32051=AXIS2_PLACEMENT_3D('',#50131,#39647,#39648);
#32052=AXIS2_PLACEMENT_3D('',#50133,#39650,#39651);
#32053=AXIS2_PLACEMENT_3D('',#50135,#39653,#39654);
#32054=AXIS2_PLACEMENT_3D('',#50137,#39656,#39657);
#32055=AXIS2_PLACEMENT_3D('',#50139,#39659,#39660);
#32056=AXIS2_PLACEMENT_3D('',#50140,#39661,#39662);
#32057=AXIS2_PLACEMENT_3D('',#50143,#39665,#39666);
#32058=AXIS2_PLACEMENT_3D('',#50145,#39668,#39669);
#32059=AXIS2_PLACEMENT_3D('',#50147,#39671,#39672);
#32060=AXIS2_PLACEMENT_3D('',#50149,#39674,#39675);
#32061=AXIS2_PLACEMENT_3D('',#50151,#39677,#39678);
#32062=AXIS2_PLACEMENT_3D('',#50153,#39680,#39681);
#32063=AXIS2_PLACEMENT_3D('',#50155,#39683,#39684);
#32064=AXIS2_PLACEMENT_3D('',#50156,#39685,#39686);
#32065=AXIS2_PLACEMENT_3D('',#50159,#39689,#39690);
#32066=AXIS2_PLACEMENT_3D('',#50161,#39692,#39693);
#32067=AXIS2_PLACEMENT_3D('',#50163,#39695,#39696);
#32068=AXIS2_PLACEMENT_3D('',#50165,#39698,#39699);
#32069=AXIS2_PLACEMENT_3D('',#50167,#39701,#39702);
#32070=AXIS2_PLACEMENT_3D('',#50170,#39705,#39706);
#32071=AXIS2_PLACEMENT_3D('',#50172,#39708,#39709);
#32072=AXIS2_PLACEMENT_3D('',#50174,#39711,#39712);
#32073=AXIS2_PLACEMENT_3D('',#50176,#39714,#39715);
#32074=AXIS2_PLACEMENT_3D('',#50178,#39717,#39718);
#32075=AXIS2_PLACEMENT_3D('',#50180,#39720,#39721);
#32076=AXIS2_PLACEMENT_3D('',#50182,#39723,#39724);
#32077=AXIS2_PLACEMENT_3D('',#50183,#39725,#39726);
#32078=AXIS2_PLACEMENT_3D('',#50186,#39729,#39730);
#32079=AXIS2_PLACEMENT_3D('',#50188,#39732,#39733);
#32080=AXIS2_PLACEMENT_3D('',#50190,#39735,#39736);
#32081=AXIS2_PLACEMENT_3D('',#50192,#39738,#39739);
#32082=AXIS2_PLACEMENT_3D('',#50194,#39741,#39742);
#32083=AXIS2_PLACEMENT_3D('',#50196,#39744,#39745);
#32084=AXIS2_PLACEMENT_3D('',#50198,#39747,#39748);
#32085=AXIS2_PLACEMENT_3D('',#50199,#39749,#39750);
#32086=AXIS2_PLACEMENT_3D('',#50246,#39752,#39753);
#32087=AXIS2_PLACEMENT_3D('',#50248,#39755,#39756);
#32088=AXIS2_PLACEMENT_3D('',#50251,#39759,#39760);
#32089=AXIS2_PLACEMENT_3D('',#50253,#39762,#39763);
#32090=AXIS2_PLACEMENT_3D('',#50255,#39765,#39766);
#32091=AXIS2_PLACEMENT_3D('',#50257,#39768,#39769);
#32092=AXIS2_PLACEMENT_3D('',#50259,#39771,#39772);
#32093=AXIS2_PLACEMENT_3D('',#50261,#39774,#39775);
#32094=AXIS2_PLACEMENT_3D('',#50263,#39777,#39778);
#32095=AXIS2_PLACEMENT_3D('',#50264,#39779,#39780);
#32096=AXIS2_PLACEMENT_3D('',#50267,#39783,#39784);
#32097=AXIS2_PLACEMENT_3D('',#50269,#39786,#39787);
#32098=AXIS2_PLACEMENT_3D('',#50271,#39789,#39790);
#32099=AXIS2_PLACEMENT_3D('',#50273,#39792,#39793);
#32100=AXIS2_PLACEMENT_3D('',#50275,#39795,#39796);
#32101=AXIS2_PLACEMENT_3D('',#50277,#39798,#39799);
#32102=AXIS2_PLACEMENT_3D('',#50279,#39801,#39802);
#32103=AXIS2_PLACEMENT_3D('',#50280,#39803,#39804);
#32104=AXIS2_PLACEMENT_3D('',#50283,#39807,#39808);
#32105=AXIS2_PLACEMENT_3D('',#50285,#39810,#39811);
#32106=AXIS2_PLACEMENT_3D('',#50287,#39813,#39814);
#32107=AXIS2_PLACEMENT_3D('',#50289,#39816,#39817);
#32108=AXIS2_PLACEMENT_3D('',#50291,#39819,#39820);
#32109=AXIS2_PLACEMENT_3D('',#50294,#39823,#39824);
#32110=AXIS2_PLACEMENT_3D('',#50296,#39826,#39827);
#32111=AXIS2_PLACEMENT_3D('',#50298,#39829,#39830);
#32112=AXIS2_PLACEMENT_3D('',#50300,#39832,#39833);
#32113=AXIS2_PLACEMENT_3D('',#50302,#39835,#39836);
#32114=AXIS2_PLACEMENT_3D('',#50305,#39839,#39840);
#32115=AXIS2_PLACEMENT_3D('',#50307,#39842,#39843);
#32116=AXIS2_PLACEMENT_3D('',#50309,#39845,#39846);
#32117=AXIS2_PLACEMENT_3D('',#50311,#39848,#39849);
#32118=AXIS2_PLACEMENT_3D('',#50314,#39852,#39853);
#32119=AXIS2_PLACEMENT_3D('',#50317,#39856,#39857);
#32120=AXIS2_PLACEMENT_3D('',#50318,#39858,#39859);
#32121=AXIS2_PLACEMENT_3D('',#50321,#39862,#39863);
#32122=AXIS2_PLACEMENT_3D('',#50420,#39866,#39867);
#32123=AXIS2_PLACEMENT_3D('',#50421,#39868,#39869);
#32124=AXIS2_PLACEMENT_3D('',#50424,#39872,#39873);
#32125=AXIS2_PLACEMENT_3D('',#50427,#39876,#39877);
#32126=AXIS2_PLACEMENT_3D('',#50429,#39879,#39880);
#32127=AXIS2_PLACEMENT_3D('',#50431,#39882,#39883);
#32128=AXIS2_PLACEMENT_3D('',#50432,#39884,#39885);
#32129=AXIS2_PLACEMENT_3D('',#50435,#39888,#39889);
#32130=AXIS2_PLACEMENT_3D('',#50437,#39891,#39892);
#32131=AXIS2_PLACEMENT_3D('',#50439,#39894,#39895);
#32132=AXIS2_PLACEMENT_3D('',#50442,#39898,#39899);
#32133=AXIS2_PLACEMENT_3D('',#50445,#39902,#39903);
#32134=AXIS2_PLACEMENT_3D('',#50447,#39905,#39906);
#32135=AXIS2_PLACEMENT_3D('',#50449,#39908,#39909);
#32136=AXIS2_PLACEMENT_3D('',#50450,#39910,#39911);
#32137=AXIS2_PLACEMENT_3D('',#50453,#39914,#39915);
#32138=AXIS2_PLACEMENT_3D('',#50456,#39918,#39919);
#32139=AXIS2_PLACEMENT_3D('',#50458,#39921,#39922);
#32140=AXIS2_PLACEMENT_3D('',#50460,#39924,#39925);
#32141=AXIS2_PLACEMENT_3D('',#50461,#39926,#39927);
#32142=AXIS2_PLACEMENT_3D('',#50464,#39930,#39931);
#32143=AXIS2_PLACEMENT_3D('',#50467,#39934,#39935);
#32144=AXIS2_PLACEMENT_3D('',#50469,#39937,#39938);
#32145=AXIS2_PLACEMENT_3D('',#50471,#39940,#39941);
#32146=AXIS2_PLACEMENT_3D('',#50472,#39942,#39943);
#32147=AXIS2_PLACEMENT_3D('',#50475,#39946,#39947);
#32148=AXIS2_PLACEMENT_3D('',#50478,#39950,#39951);
#32149=AXIS2_PLACEMENT_3D('',#50480,#39953,#39954);
#32150=AXIS2_PLACEMENT_3D('',#50482,#39956,#39957);
#32151=AXIS2_PLACEMENT_3D('',#50483,#39958,#39959);
#32152=AXIS2_PLACEMENT_3D('',#50486,#39962,#39963);
#32153=AXIS2_PLACEMENT_3D('',#50489,#39966,#39967);
#32154=AXIS2_PLACEMENT_3D('',#50491,#39969,#39970);
#32155=AXIS2_PLACEMENT_3D('',#50493,#39972,#39973);
#32156=AXIS2_PLACEMENT_3D('',#50494,#39974,#39975);
#32157=AXIS2_PLACEMENT_3D('',#50496,#39977,#39978);
#32158=AXIS2_PLACEMENT_3D('',#50498,#39980,#39981);
#32159=AXIS2_PLACEMENT_3D('',#50499,#39982,#39983);
#32160=AXIS2_PLACEMENT_3D('',#50502,#39986,#39987);
#32161=AXIS2_PLACEMENT_3D('',#50504,#39989,#39990);
#32162=AXIS2_PLACEMENT_3D('',#50506,#39992,#39993);
#32163=AXIS2_PLACEMENT_3D('',#50508,#39995,#39996);
#32164=AXIS2_PLACEMENT_3D('',#50510,#39998,#39999);
#32165=AXIS2_PLACEMENT_3D('',#50512,#40001,#40002);
#32166=AXIS2_PLACEMENT_3D('',#50514,#40004,#40005);
#32167=AXIS2_PLACEMENT_3D('',#50515,#40006,#40007);
#32168=AXIS2_PLACEMENT_3D('',#50518,#40010,#40011);
#32169=AXIS2_PLACEMENT_3D('',#50520,#40013,#40014);
#32170=AXIS2_PLACEMENT_3D('',#50522,#40016,#40017);
#32171=AXIS2_PLACEMENT_3D('',#50524,#40019,#40020);
#32172=AXIS2_PLACEMENT_3D('',#50526,#40022,#40023);
#32173=AXIS2_PLACEMENT_3D('',#50528,#40025,#40026);
#32174=AXIS2_PLACEMENT_3D('',#50530,#40028,#40029);
#32175=AXIS2_PLACEMENT_3D('',#50531,#40030,#40031);
#32176=AXIS2_PLACEMENT_3D('',#50534,#40034,#40035);
#32177=AXIS2_PLACEMENT_3D('',#50536,#40037,#40038);
#32178=AXIS2_PLACEMENT_3D('',#50538,#40040,#40041);
#32179=AXIS2_PLACEMENT_3D('',#50540,#40043,#40044);
#32180=AXIS2_PLACEMENT_3D('',#50542,#40046,#40047);
#32181=AXIS2_PLACEMENT_3D('',#50545,#40050,#40051);
#32182=AXIS2_PLACEMENT_3D('',#50547,#40053,#40054);
#32183=AXIS2_PLACEMENT_3D('',#50549,#40056,#40057);
#32184=AXIS2_PLACEMENT_3D('',#50551,#40059,#40060);
#32185=AXIS2_PLACEMENT_3D('',#50553,#40062,#40063);
#32186=AXIS2_PLACEMENT_3D('',#50555,#40065,#40066);
#32187=AXIS2_PLACEMENT_3D('',#50557,#40068,#40069);
#32188=AXIS2_PLACEMENT_3D('',#50558,#40070,#40071);
#32189=AXIS2_PLACEMENT_3D('',#50561,#40074,#40075);
#32190=AXIS2_PLACEMENT_3D('',#50563,#40077,#40078);
#32191=AXIS2_PLACEMENT_3D('',#50565,#40080,#40081);
#32192=AXIS2_PLACEMENT_3D('',#50567,#40083,#40084);
#32193=AXIS2_PLACEMENT_3D('',#50569,#40086,#40087);
#32194=AXIS2_PLACEMENT_3D('',#50571,#40089,#40090);
#32195=AXIS2_PLACEMENT_3D('',#50573,#40092,#40093);
#32196=AXIS2_PLACEMENT_3D('',#50574,#40094,#40095);
#32197=AXIS2_PLACEMENT_3D('',#50577,#40098,#40099);
#32198=AXIS2_PLACEMENT_3D('',#50579,#40101,#40102);
#32199=AXIS2_PLACEMENT_3D('',#50581,#40104,#40105);
#32200=AXIS2_PLACEMENT_3D('',#50583,#40107,#40108);
#32201=AXIS2_PLACEMENT_3D('',#50585,#40110,#40111);
#32202=AXIS2_PLACEMENT_3D('',#50587,#40113,#40114);
#32203=AXIS2_PLACEMENT_3D('',#50589,#40116,#40117);
#32204=AXIS2_PLACEMENT_3D('',#50590,#40118,#40119);
#32205=AXIS2_PLACEMENT_3D('',#50592,#40121,#40122);
#32206=AXIS2_PLACEMENT_3D('',#50594,#40124,#40125);
#32207=AXIS2_PLACEMENT_3D('',#50595,#40126,#40127);
#32208=AXIS2_PLACEMENT_3D('',#50598,#40130,#40131);
#32209=AXIS2_PLACEMENT_3D('',#50600,#40133,#40134);
#32210=AXIS2_PLACEMENT_3D('',#50602,#40136,#40137);
#32211=AXIS2_PLACEMENT_3D('',#50604,#40139,#40140);
#32212=AXIS2_PLACEMENT_3D('',#50606,#40142,#40143);
#32213=AXIS2_PLACEMENT_3D('',#50608,#40145,#40146);
#32214=AXIS2_PLACEMENT_3D('',#50610,#40148,#40149);
#32215=AXIS2_PLACEMENT_3D('',#50611,#40150,#40151);
#32216=AXIS2_PLACEMENT_3D('',#50614,#40154,#40155);
#32217=AXIS2_PLACEMENT_3D('',#50616,#40157,#40158);
#32218=AXIS2_PLACEMENT_3D('',#50618,#40160,#40161);
#32219=AXIS2_PLACEMENT_3D('',#50620,#40163,#40164);
#32220=AXIS2_PLACEMENT_3D('',#50622,#40166,#40167);
#32221=AXIS2_PLACEMENT_3D('',#50624,#40169,#40170);
#32222=AXIS2_PLACEMENT_3D('',#50626,#40172,#40173);
#32223=AXIS2_PLACEMENT_3D('',#50627,#40174,#40175);
#32224=AXIS2_PLACEMENT_3D('',#50630,#40178,#40179);
#32225=AXIS2_PLACEMENT_3D('',#50632,#40181,#40182);
#32226=AXIS2_PLACEMENT_3D('',#50634,#40184,#40185);
#32227=AXIS2_PLACEMENT_3D('',#50636,#40187,#40188);
#32228=AXIS2_PLACEMENT_3D('',#50638,#40190,#40191);
#32229=AXIS2_PLACEMENT_3D('',#50641,#40194,#40195);
#32230=AXIS2_PLACEMENT_3D('',#50643,#40197,#40198);
#32231=AXIS2_PLACEMENT_3D('',#50645,#40200,#40201);
#32232=AXIS2_PLACEMENT_3D('',#50647,#40203,#40204);
#32233=AXIS2_PLACEMENT_3D('',#50649,#40206,#40207);
#32234=AXIS2_PLACEMENT_3D('',#50651,#40209,#40210);
#32235=AXIS2_PLACEMENT_3D('',#50653,#40212,#40213);
#32236=AXIS2_PLACEMENT_3D('',#50654,#40214,#40215);
#32237=AXIS2_PLACEMENT_3D('',#50657,#40218,#40219);
#32238=AXIS2_PLACEMENT_3D('',#50659,#40221,#40222);
#32239=AXIS2_PLACEMENT_3D('',#50661,#40224,#40225);
#32240=AXIS2_PLACEMENT_3D('',#50663,#40227,#40228);
#32241=AXIS2_PLACEMENT_3D('',#50665,#40230,#40231);
#32242=AXIS2_PLACEMENT_3D('',#50667,#40233,#40234);
#32243=AXIS2_PLACEMENT_3D('',#50669,#40236,#40237);
#32244=AXIS2_PLACEMENT_3D('',#50670,#40238,#40239);
#32245=AXIS2_PLACEMENT_3D('',#50672,#40241,#40242);
#32246=AXIS2_PLACEMENT_3D('',#50674,#40244,#40245);
#32247=AXIS2_PLACEMENT_3D('',#50675,#40246,#40247);
#32248=AXIS2_PLACEMENT_3D('',#50678,#40250,#40251);
#32249=AXIS2_PLACEMENT_3D('',#50680,#40253,#40254);
#32250=AXIS2_PLACEMENT_3D('',#50682,#40256,#40257);
#32251=AXIS2_PLACEMENT_3D('',#50684,#40259,#40260);
#32252=AXIS2_PLACEMENT_3D('',#50686,#40262,#40263);
#32253=AXIS2_PLACEMENT_3D('',#50688,#40265,#40266);
#32254=AXIS2_PLACEMENT_3D('',#50690,#40268,#40269);
#32255=AXIS2_PLACEMENT_3D('',#50691,#40270,#40271);
#32256=AXIS2_PLACEMENT_3D('',#50694,#40274,#40275);
#32257=AXIS2_PLACEMENT_3D('',#50696,#40277,#40278);
#32258=AXIS2_PLACEMENT_3D('',#50698,#40280,#40281);
#32259=AXIS2_PLACEMENT_3D('',#50700,#40283,#40284);
#32260=AXIS2_PLACEMENT_3D('',#50702,#40286,#40287);
#32261=AXIS2_PLACEMENT_3D('',#50704,#40289,#40290);
#32262=AXIS2_PLACEMENT_3D('',#50706,#40292,#40293);
#32263=AXIS2_PLACEMENT_3D('',#50707,#40294,#40295);
#32264=AXIS2_PLACEMENT_3D('',#50754,#40297,#40298);
#32265=AXIS2_PLACEMENT_3D('',#50756,#40300,#40301);
#32266=AXIS2_PLACEMENT_3D('',#50759,#40304,#40305);
#32267=AXIS2_PLACEMENT_3D('',#50761,#40307,#40308);
#32268=AXIS2_PLACEMENT_3D('',#50763,#40310,#40311);
#32269=AXIS2_PLACEMENT_3D('',#50765,#40313,#40314);
#32270=AXIS2_PLACEMENT_3D('',#50767,#40316,#40317);
#32271=AXIS2_PLACEMENT_3D('',#50769,#40319,#40320);
#32272=AXIS2_PLACEMENT_3D('',#50771,#40322,#40323);
#32273=AXIS2_PLACEMENT_3D('',#50772,#40324,#40325);
#32274=AXIS2_PLACEMENT_3D('',#50775,#40328,#40329);
#32275=AXIS2_PLACEMENT_3D('',#50777,#40331,#40332);
#32276=AXIS2_PLACEMENT_3D('',#50779,#40334,#40335);
#32277=AXIS2_PLACEMENT_3D('',#50781,#40337,#40338);
#32278=AXIS2_PLACEMENT_3D('',#50783,#40340,#40341);
#32279=AXIS2_PLACEMENT_3D('',#50785,#40343,#40344);
#32280=AXIS2_PLACEMENT_3D('',#50787,#40346,#40347);
#32281=AXIS2_PLACEMENT_3D('',#50788,#40348,#40349);
#32282=AXIS2_PLACEMENT_3D('',#50791,#40352,#40353);
#32283=AXIS2_PLACEMENT_3D('',#50793,#40355,#40356);
#32284=AXIS2_PLACEMENT_3D('',#50795,#40358,#40359);
#32285=AXIS2_PLACEMENT_3D('',#50797,#40361,#40362);
#32286=AXIS2_PLACEMENT_3D('',#50799,#40364,#40365);
#32287=AXIS2_PLACEMENT_3D('',#50801,#40367,#40368);
#32288=AXIS2_PLACEMENT_3D('',#50803,#40370,#40371);
#32289=AXIS2_PLACEMENT_3D('',#50804,#40372,#40373);
#32290=AXIS2_PLACEMENT_3D('',#50807,#40376,#40377);
#32291=AXIS2_PLACEMENT_3D('',#50809,#40379,#40380);
#32292=AXIS2_PLACEMENT_3D('',#50810,#40381,#40382);
#32293=AXIS2_PLACEMENT_3D('',#50813,#40385,#40386);
#32294=AXIS2_PLACEMENT_3D('',#50814,#40387,#40388);
#32295=AXIS2_PLACEMENT_3D('',#50817,#40391,#40392);
#32296=AXIS2_PLACEMENT_3D('',#50820,#40395,#40396);
#32297=AXIS2_PLACEMENT_3D('',#50919,#40399,#40400);
#32298=AXIS2_PLACEMENT_3D('',#50921,#40402,#40403);
#32299=AXIS2_PLACEMENT_3D('',#50923,#40405,#40406);
#32300=AXIS2_PLACEMENT_3D('',#50924,#40407,#40408);
#32301=AXIS2_PLACEMENT_3D('',#50926,#40410,#40411);
#32302=AXIS2_PLACEMENT_3D('',#50931,#40412,#40413);
#32303=AXIS2_PLACEMENT_3D('',#50933,#40415,#40416);
#32304=AXIS2_PLACEMENT_3D('',#50935,#40418,#40419);
#32305=AXIS2_PLACEMENT_3D('',#50936,#40420,#40421);
#32306=AXIS2_PLACEMENT_3D('',#50938,#40423,#40424);
#32307=AXIS2_PLACEMENT_3D('',#50940,#40426,#40427);
#32308=AXIS2_PLACEMENT_3D('',#50941,#40428,#40429);
#32309=AXIS2_PLACEMENT_3D('',#50943,#40431,#40432);
#32310=AXIS2_PLACEMENT_3D('',#50945,#40434,#40435);
#32311=AXIS2_PLACEMENT_3D('',#50946,#40436,#40437);
#32312=AXIS2_PLACEMENT_3D('',#50948,#40439,#40440);
#32313=AXIS2_PLACEMENT_3D('',#50950,#40442,#40443);
#32314=AXIS2_PLACEMENT_3D('',#50951,#40444,#40445);
#32315=AXIS2_PLACEMENT_3D('',#50953,#40447,#40448);
#32316=AXIS2_PLACEMENT_3D('',#50955,#40450,#40451);
#32317=AXIS2_PLACEMENT_3D('',#50956,#40452,#40453);
#32318=AXIS2_PLACEMENT_3D('',#50958,#40455,#40456);
#32319=AXIS2_PLACEMENT_3D('',#50960,#40458,#40459);
#32320=AXIS2_PLACEMENT_3D('',#50961,#40460,#40461);
#32321=AXIS2_PLACEMENT_3D('',#50964,#40464,#40465);
#32322=AXIS2_PLACEMENT_3D('',#50966,#40467,#40468);
#32323=AXIS2_PLACEMENT_3D('',#50968,#40470,#40471);
#32324=AXIS2_PLACEMENT_3D('',#50970,#40473,#40474);
#32325=AXIS2_PLACEMENT_3D('',#50972,#40476,#40477);
#32326=AXIS2_PLACEMENT_3D('',#50974,#40479,#40480);
#32327=AXIS2_PLACEMENT_3D('',#50976,#40482,#40483);
#32328=AXIS2_PLACEMENT_3D('',#50977,#40484,#40485);
#32329=AXIS2_PLACEMENT_3D('',#50980,#40488,#40489);
#32330=AXIS2_PLACEMENT_3D('',#50982,#40491,#40492);
#32331=AXIS2_PLACEMENT_3D('',#50984,#40494,#40495);
#32332=AXIS2_PLACEMENT_3D('',#50986,#40497,#40498);
#32333=AXIS2_PLACEMENT_3D('',#50988,#40500,#40501);
#32334=AXIS2_PLACEMENT_3D('',#50990,#40503,#40504);
#32335=AXIS2_PLACEMENT_3D('',#50992,#40506,#40507);
#32336=AXIS2_PLACEMENT_3D('',#50993,#40508,#40509);
#32337=AXIS2_PLACEMENT_3D('',#50996,#40512,#40513);
#32338=AXIS2_PLACEMENT_3D('',#50998,#40515,#40516);
#32339=AXIS2_PLACEMENT_3D('',#51000,#40518,#40519);
#32340=AXIS2_PLACEMENT_3D('',#51002,#40521,#40522);
#32341=AXIS2_PLACEMENT_3D('',#51004,#40524,#40525);
#32342=AXIS2_PLACEMENT_3D('',#51007,#40528,#40529);
#32343=AXIS2_PLACEMENT_3D('',#51009,#40531,#40532);
#32344=AXIS2_PLACEMENT_3D('',#51011,#40534,#40535);
#32345=AXIS2_PLACEMENT_3D('',#51013,#40537,#40538);
#32346=AXIS2_PLACEMENT_3D('',#51015,#40540,#40541);
#32347=AXIS2_PLACEMENT_3D('',#51017,#40543,#40544);
#32348=AXIS2_PLACEMENT_3D('',#51019,#40546,#40547);
#32349=AXIS2_PLACEMENT_3D('',#51020,#40548,#40549);
#32350=AXIS2_PLACEMENT_3D('',#51023,#40552,#40553);
#32351=AXIS2_PLACEMENT_3D('',#51025,#40555,#40556);
#32352=AXIS2_PLACEMENT_3D('',#51027,#40558,#40559);
#32353=AXIS2_PLACEMENT_3D('',#51029,#40561,#40562);
#32354=AXIS2_PLACEMENT_3D('',#51031,#40564,#40565);
#32355=AXIS2_PLACEMENT_3D('',#51033,#40567,#40568);
#32356=AXIS2_PLACEMENT_3D('',#51035,#40570,#40571);
#32357=AXIS2_PLACEMENT_3D('',#51036,#40572,#40573);
#32358=AXIS2_PLACEMENT_3D('',#51039,#40576,#40577);
#32359=AXIS2_PLACEMENT_3D('',#51041,#40579,#40580);
#32360=AXIS2_PLACEMENT_3D('',#51043,#40582,#40583);
#32361=AXIS2_PLACEMENT_3D('',#51045,#40585,#40586);
#32362=AXIS2_PLACEMENT_3D('',#51047,#40588,#40589);
#32363=AXIS2_PLACEMENT_3D('',#51049,#40591,#40592);
#32364=AXIS2_PLACEMENT_3D('',#51051,#40594,#40595);
#32365=AXIS2_PLACEMENT_3D('',#51052,#40596,#40597);
#32366=AXIS2_PLACEMENT_3D('',#51054,#40599,#40600);
#32367=AXIS2_PLACEMENT_3D('',#51056,#40602,#40603);
#32368=AXIS2_PLACEMENT_3D('',#51057,#40604,#40605);
#32369=AXIS2_PLACEMENT_3D('',#51060,#40608,#40609);
#32370=AXIS2_PLACEMENT_3D('',#51062,#40611,#40612);
#32371=AXIS2_PLACEMENT_3D('',#51064,#40614,#40615);
#32372=AXIS2_PLACEMENT_3D('',#51066,#40617,#40618);
#32373=AXIS2_PLACEMENT_3D('',#51068,#40620,#40621);
#32374=AXIS2_PLACEMENT_3D('',#51070,#40623,#40624);
#32375=AXIS2_PLACEMENT_3D('',#51072,#40626,#40627);
#32376=AXIS2_PLACEMENT_3D('',#51073,#40628,#40629);
#32377=AXIS2_PLACEMENT_3D('',#51076,#40632,#40633);
#32378=AXIS2_PLACEMENT_3D('',#51078,#40635,#40636);
#32379=AXIS2_PLACEMENT_3D('',#51080,#40638,#40639);
#32380=AXIS2_PLACEMENT_3D('',#51082,#40641,#40642);
#32381=AXIS2_PLACEMENT_3D('',#51084,#40644,#40645);
#32382=AXIS2_PLACEMENT_3D('',#51086,#40647,#40648);
#32383=AXIS2_PLACEMENT_3D('',#51088,#40650,#40651);
#32384=AXIS2_PLACEMENT_3D('',#51089,#40652,#40653);
#32385=AXIS2_PLACEMENT_3D('',#51092,#40656,#40657);
#32386=AXIS2_PLACEMENT_3D('',#51094,#40659,#40660);
#32387=AXIS2_PLACEMENT_3D('',#51096,#40662,#40663);
#32388=AXIS2_PLACEMENT_3D('',#51098,#40665,#40666);
#32389=AXIS2_PLACEMENT_3D('',#51100,#40668,#40669);
#32390=AXIS2_PLACEMENT_3D('',#51103,#40672,#40673);
#32391=AXIS2_PLACEMENT_3D('',#51105,#40675,#40676);
#32392=AXIS2_PLACEMENT_3D('',#51107,#40678,#40679);
#32393=AXIS2_PLACEMENT_3D('',#51109,#40681,#40682);
#32394=AXIS2_PLACEMENT_3D('',#51111,#40684,#40685);
#32395=AXIS2_PLACEMENT_3D('',#51113,#40687,#40688);
#32396=AXIS2_PLACEMENT_3D('',#51115,#40690,#40691);
#32397=AXIS2_PLACEMENT_3D('',#51116,#40692,#40693);
#32398=AXIS2_PLACEMENT_3D('',#51119,#40696,#40697);
#32399=AXIS2_PLACEMENT_3D('',#51121,#40699,#40700);
#32400=AXIS2_PLACEMENT_3D('',#51123,#40702,#40703);
#32401=AXIS2_PLACEMENT_3D('',#51125,#40705,#40706);
#32402=AXIS2_PLACEMENT_3D('',#51127,#40708,#40709);
#32403=AXIS2_PLACEMENT_3D('',#51129,#40711,#40712);
#32404=AXIS2_PLACEMENT_3D('',#51131,#40714,#40715);
#32405=AXIS2_PLACEMENT_3D('',#51132,#40716,#40717);
#32406=AXIS2_PLACEMENT_3D('',#51134,#40719,#40720);
#32407=AXIS2_PLACEMENT_3D('',#51136,#40722,#40723);
#32408=AXIS2_PLACEMENT_3D('',#51137,#40724,#40725);
#32409=AXIS2_PLACEMENT_3D('',#51140,#40728,#40729);
#32410=AXIS2_PLACEMENT_3D('',#51142,#40731,#40732);
#32411=AXIS2_PLACEMENT_3D('',#51144,#40734,#40735);
#32412=AXIS2_PLACEMENT_3D('',#51146,#40737,#40738);
#32413=AXIS2_PLACEMENT_3D('',#51148,#40740,#40741);
#32414=AXIS2_PLACEMENT_3D('',#51150,#40743,#40744);
#32415=AXIS2_PLACEMENT_3D('',#51152,#40746,#40747);
#32416=AXIS2_PLACEMENT_3D('',#51153,#40748,#40749);
#32417=AXIS2_PLACEMENT_3D('',#51156,#40752,#40753);
#32418=AXIS2_PLACEMENT_3D('',#51158,#40755,#40756);
#32419=AXIS2_PLACEMENT_3D('',#51160,#40758,#40759);
#32420=AXIS2_PLACEMENT_3D('',#51162,#40761,#40762);
#32421=AXIS2_PLACEMENT_3D('',#51164,#40764,#40765);
#32422=AXIS2_PLACEMENT_3D('',#51166,#40767,#40768);
#32423=AXIS2_PLACEMENT_3D('',#51168,#40770,#40771);
#32424=AXIS2_PLACEMENT_3D('',#51169,#40772,#40773);
#32425=AXIS2_PLACEMENT_3D('',#51216,#40775,#40776);
#32426=AXIS2_PLACEMENT_3D('',#51218,#40778,#40779);
#32427=AXIS2_PLACEMENT_3D('',#51221,#40782,#40783);
#32428=AXIS2_PLACEMENT_3D('',#51223,#40785,#40786);
#32429=AXIS2_PLACEMENT_3D('',#51225,#40788,#40789);
#32430=AXIS2_PLACEMENT_3D('',#51227,#40791,#40792);
#32431=AXIS2_PLACEMENT_3D('',#51229,#40794,#40795);
#32432=AXIS2_PLACEMENT_3D('',#51231,#40797,#40798);
#32433=AXIS2_PLACEMENT_3D('',#51233,#40800,#40801);
#32434=AXIS2_PLACEMENT_3D('',#51234,#40802,#40803);
#32435=AXIS2_PLACEMENT_3D('',#51237,#40806,#40807);
#32436=AXIS2_PLACEMENT_3D('',#51239,#40809,#40810);
#32437=AXIS2_PLACEMENT_3D('',#51241,#40812,#40813);
#32438=AXIS2_PLACEMENT_3D('',#51243,#40815,#40816);
#32439=AXIS2_PLACEMENT_3D('',#51245,#40818,#40819);
#32440=AXIS2_PLACEMENT_3D('',#51247,#40821,#40822);
#32441=AXIS2_PLACEMENT_3D('',#51249,#40824,#40825);
#32442=AXIS2_PLACEMENT_3D('',#51250,#40826,#40827);
#32443=AXIS2_PLACEMENT_3D('',#51253,#40830,#40831);
#32444=AXIS2_PLACEMENT_3D('',#51255,#40833,#40834);
#32445=AXIS2_PLACEMENT_3D('',#51257,#40836,#40837);
#32446=AXIS2_PLACEMENT_3D('',#51259,#40839,#40840);
#32447=AXIS2_PLACEMENT_3D('',#51261,#40842,#40843);
#32448=AXIS2_PLACEMENT_3D('',#51263,#40845,#40846);
#32449=AXIS2_PLACEMENT_3D('',#51265,#40848,#40849);
#32450=AXIS2_PLACEMENT_3D('',#51266,#40850,#40851);
#32451=AXIS2_PLACEMENT_3D('',#51269,#40854,#40855);
#32452=AXIS2_PLACEMENT_3D('',#51271,#40857,#40858);
#32453=AXIS2_PLACEMENT_3D('',#51272,#40859,#40860);
#32454=AXIS2_PLACEMENT_3D('',#51275,#40863,#40864);
#32455=AXIS2_PLACEMENT_3D('',#51276,#40865,#40866);
#32456=AXIS2_PLACEMENT_3D('',#51279,#40869,#40870);
#32457=AXIS2_PLACEMENT_3D('',#51378,#40873,#40874);
#32458=DIRECTION('axis',(0.,0.,1.));
#32459=DIRECTION('refdir',(1.,0.,0.));
#32460=DIRECTION('axis',(0.,0.,1.));
#32461=DIRECTION('refdir',(1.,0.,0.));
#32462=DIRECTION('center_axis',(0.,1.,0.));
#32463=DIRECTION('ref_axis',(0.,0.,1.));
#32464=DIRECTION('center_axis',(0.,1.,0.));
#32465=DIRECTION('ref_axis',(0.,0.,1.));
#32466=DIRECTION('center_axis',(-1.,0.,1.22464679914735E-16));
#32467=DIRECTION('ref_axis',(-1.22464679914735E-16,0.,-1.));
#32468=DIRECTION('center_axis',(0.,-1.,0.));
#32469=DIRECTION('ref_axis',(0.,0.,1.));
#32470=DIRECTION('center_axis',(0.,1.,0.));
#32471=DIRECTION('ref_axis',(0.,0.,1.));
#32472=DIRECTION('center_axis',(0.,1.,0.));
#32473=DIRECTION('ref_axis',(0.,0.,-1.));
#32474=DIRECTION('center_axis',(1.,0.,-1.22464679914735E-16));
#32475=DIRECTION('ref_axis',(-1.22464679914735E-16,0.,-1.));
#32476=DIRECTION('center_axis',(0.,-1.,0.));
#32477=DIRECTION('ref_axis',(0.,0.,1.));
#32478=DIRECTION('center_axis',(0.,-1.,0.));
#32479=DIRECTION('ref_axis',(0.,0.,1.));
#32480=DIRECTION('',(-1.18563890889111E-16,0.250380004054441,0.968147640378108));
#32481=DIRECTION('center_axis',(0.,1.,0.));
#32482=DIRECTION('ref_axis',(0.,0.,-1.));
#32483=DIRECTION('center_axis',(0.,-1.,0.));
#32484=DIRECTION('ref_axis',(0.,0.,1.));
#32485=DIRECTION('center_axis',(0.,1.,0.));
#32486=DIRECTION('ref_axis',(0.,0.,-1.));
#32487=DIRECTION('',(-6.40930612932257E-18,0.998629534754574,0.0523359562429346));
#32488=DIRECTION('center_axis',(0.,1.,0.));
#32489=DIRECTION('ref_axis',(0.,0.,-1.));
#32490=DIRECTION('center_axis',(0.,1.,0.));
#32491=DIRECTION('ref_axis',(0.,0.,-1.));
#32492=DIRECTION('',(-2.13730336808409E-18,-0.999847695156391,-0.017452406437286));
#32493=DIRECTION('center_axis',(0.,1.,0.));
#32494=DIRECTION('ref_axis',(0.,0.,-1.));
#32495=DIRECTION('center_axis',(0.,-1.,0.));
#32496=DIRECTION('ref_axis',(0.,0.,1.));
#32497=DIRECTION('center_axis',(0.,1.,0.));
#32498=DIRECTION('ref_axis',(0.,0.,-1.));
#32499=DIRECTION('',(2.13730336808394E-18,-0.999847695156391,-0.0174524064372847));
#32500=DIRECTION('center_axis',(0.,1.,0.));
#32501=DIRECTION('ref_axis',(0.,0.,-1.));
#32502=DIRECTION('center_axis',(0.,-1.,0.));
#32503=DIRECTION('ref_axis',(0.,0.,1.));
#32504=DIRECTION('center_axis',(0.,1.,0.));
#32505=DIRECTION('ref_axis',(0.,0.,-1.));
#32506=DIRECTION('',(1.18563890889111E-16,-0.250380004054442,-0.968147640378108));
#32507=DIRECTION('center_axis',(0.,1.,0.));
#32508=DIRECTION('ref_axis',(0.,0.,-1.));
#32509=DIRECTION('center_axis',(0.,1.,0.));
#32510=DIRECTION('ref_axis',(0.,0.,-1.));
#32511=DIRECTION('center_axis',(-2.52399942166725E-8,0.999999999999998,
-6.52268277766066E-8));
#32512=DIRECTION('ref_axis',(0.931305370862961,-2.52035366604766E-10,-0.364239352901088));
#32513=DIRECTION('',(-1.,0.,3.49148133884313E-15));
#32514=DIRECTION('center_axis',(0.,1.,0.));
#32515=DIRECTION('ref_axis',(1.,0.,0.));
#32516=DIRECTION('',(-3.49148133884313E-15,0.,-1.));
#32517=DIRECTION('center_axis',(0.,-1.,0.));
#32518=DIRECTION('ref_axis',(0.,0.,1.));
#32519=DIRECTION('',(-1.,0.,0.));
#32520=DIRECTION('center_axis',(0.,-1.,0.));
#32521=DIRECTION('ref_axis',(0.,0.,1.));
#32522=DIRECTION('',(0.,0.,-1.));
#32523=DIRECTION('center_axis',(6.52268277765997E-8,-0.999999999999998,
2.52399942166698E-8));
#32524=DIRECTION('ref_axis',(0.36423935289228,2.52035365943306E-10,-0.931305370866406));
#32525=DIRECTION('center_axis',(0.,1.,0.));
#32526=DIRECTION('ref_axis',(0.,0.,-1.));
#32527=DIRECTION('',(1.04744440165294E-14,0.,1.));
#32528=DIRECTION('center_axis',(0.,-1.,0.));
#32529=DIRECTION('ref_axis',(1.,0.,0.));
#32530=DIRECTION('',(-1.,0.,1.04744440165294E-14));
#32531=DIRECTION('center_axis',(2.52399942166654E-8,-0.999999999999998,
-6.52268277765951E-8));
#32532=DIRECTION('ref_axis',(0.931305370866138,-2.52035365997134E-10,0.364239352892964));
#32533=DIRECTION('center_axis',(0.,-1.,0.));
#32534=DIRECTION('ref_axis',(0.,0.,1.));
#32535=DIRECTION('center_axis',(-6.52268277765997E-8,0.999999999999998,
2.52399942166698E-8));
#32536=DIRECTION('ref_axis',(0.36423935289228,2.52035365943306E-10,0.931305370866406));
#32537=DIRECTION('',(0.,0.,1.));
#32538=DIRECTION('center_axis',(0.,1.,0.));
#32539=DIRECTION('ref_axis',(0.,0.,-1.));
#32540=DIRECTION('',(-1.,0.,0.));
#32541=DIRECTION('center_axis',(0.,1.,0.));
#32542=DIRECTION('ref_axis',(0.,0.,-1.));
#32543=DIRECTION('',(1.04744440165294E-14,0.,1.));
#32544=DIRECTION('center_axis',(0.,-1.,0.));
#32545=DIRECTION('ref_axis',(1.,0.,-1.53799942988749E-14));
#32546=DIRECTION('',(-1.,0.,1.04744440165294E-14));
#32547=DIRECTION('center_axis',(0.,1.,0.));
#32548=DIRECTION('ref_axis',(0.,0.,-1.));
#32549=DIRECTION('',(0.,0.,1.));
#32550=DIRECTION('center_axis',(0.,1.,0.));
#32551=DIRECTION('ref_axis',(0.,0.,-1.));
#32552=DIRECTION('',(-1.,0.,0.));
#32553=DIRECTION('center_axis',(0.,1.,0.));
#32554=DIRECTION('ref_axis',(0.,0.,-1.));
#32555=DIRECTION('',(1.04744440165294E-14,0.,1.));
#32556=DIRECTION('center_axis',(0.,-1.,0.));
#32557=DIRECTION('ref_axis',(1.,0.,-1.53799942988749E-14));
#32558=DIRECTION('',(-1.,0.,1.04744440165294E-14));
#32559=DIRECTION('center_axis',(0.,1.,0.));
#32560=DIRECTION('ref_axis',(0.,0.,-1.));
#32561=DIRECTION('',(0.,0.,1.));
#32562=DIRECTION('center_axis',(0.,1.,0.));
#32563=DIRECTION('ref_axis',(0.,0.,-1.));
#32564=DIRECTION('',(-1.,0.,0.));
#32565=DIRECTION('center_axis',(0.,1.,0.));
#32566=DIRECTION('ref_axis',(0.,0.,-1.));
#32567=DIRECTION('',(1.04744440165294E-14,0.,1.));
#32568=DIRECTION('center_axis',(0.,-1.,0.));
#32569=DIRECTION('ref_axis',(1.,0.,-7.68999714943749E-15));
#32570=DIRECTION('',(-1.,0.,1.04744440165294E-14));
#32571=DIRECTION('center_axis',(0.,1.,0.));
#32572=DIRECTION('ref_axis',(0.,0.,-1.));
#32573=DIRECTION('',(0.,0.,1.));
#32574=DIRECTION('center_axis',(0.,1.,0.));
#32575=DIRECTION('ref_axis',(0.,0.,-1.));
#32576=DIRECTION('',(-1.,0.,0.));
#32577=DIRECTION('center_axis',(0.,1.,0.));
#32578=DIRECTION('ref_axis',(0.,0.,-1.));
#32579=DIRECTION('',(1.04744440165294E-14,0.,1.));
#32580=DIRECTION('center_axis',(0.,-1.,0.));
#32581=DIRECTION('ref_axis',(1.,0.,-1.15349957241562E-14));
#32582=DIRECTION('',(-1.,0.,1.04744440165294E-14));
#32583=DIRECTION('center_axis',(0.,1.,0.));
#32584=DIRECTION('ref_axis',(0.,0.,-1.));
#32585=DIRECTION('',(0.,0.,1.));
#32586=DIRECTION('center_axis',(0.,1.,0.));
#32587=DIRECTION('ref_axis',(0.,0.,-1.));
#32588=DIRECTION('',(-1.,0.,0.));
#32589=DIRECTION('',(-3.49148133884313E-15,0.,-1.));
#32590=DIRECTION('center_axis',(0.,-1.,0.));
#32591=DIRECTION('ref_axis',(0.,0.,1.));
#32592=DIRECTION('',(-1.,0.,0.));
#32593=DIRECTION('center_axis',(0.,-1.,0.));
#32594=DIRECTION('ref_axis',(0.,0.,1.));
#32595=DIRECTION('',(0.,0.,-1.));
#32596=DIRECTION('center_axis',(0.,-1.,0.));
#32597=DIRECTION('ref_axis',(0.,0.,1.));
#32598=DIRECTION('',(-1.,0.,3.49148133884313E-15));
#32599=DIRECTION('center_axis',(0.,1.,0.));
#32600=DIRECTION('ref_axis',(1.,0.,-3.84499857471875E-15));
#32601=DIRECTION('',(-3.49148133884313E-15,0.,-1.));
#32602=DIRECTION('center_axis',(0.,-1.,0.));
#32603=DIRECTION('ref_axis',(0.,0.,1.));
#32604=DIRECTION('',(-1.,0.,0.));
#32605=DIRECTION('center_axis',(0.,-1.,0.));
#32606=DIRECTION('ref_axis',(0.,0.,1.));
#32607=DIRECTION('',(0.,0.,-1.));
#32608=DIRECTION('center_axis',(0.,-1.,0.));
#32609=DIRECTION('ref_axis',(0.,0.,1.));
#32610=DIRECTION('',(-1.,0.,3.49148133884313E-15));
#32611=DIRECTION('center_axis',(0.,1.,0.));
#32612=DIRECTION('ref_axis',(1.,0.,0.));
#32613=DIRECTION('',(-3.49148133884313E-15,0.,-1.));
#32614=DIRECTION('center_axis',(0.,-1.,0.));
#32615=DIRECTION('ref_axis',(0.,0.,1.));
#32616=DIRECTION('',(-1.,0.,0.));
#32617=DIRECTION('center_axis',(0.,-1.,0.));
#32618=DIRECTION('ref_axis',(0.,0.,1.));
#32619=DIRECTION('',(0.,0.,-1.));
#32620=DIRECTION('center_axis',(0.,-1.,0.));
#32621=DIRECTION('ref_axis',(0.,0.,1.));
#32622=DIRECTION('',(-1.,0.,3.49148133884313E-15));
#32623=DIRECTION('center_axis',(0.,1.,0.));
#32624=DIRECTION('ref_axis',(1.,0.,0.));
#32625=DIRECTION('',(-3.49148133884313E-15,0.,-1.));
#32626=DIRECTION('center_axis',(0.,-1.,0.));
#32627=DIRECTION('ref_axis',(0.,0.,1.));
#32628=DIRECTION('',(-1.,0.,0.));
#32629=DIRECTION('center_axis',(0.,-1.,0.));
#32630=DIRECTION('ref_axis',(0.,0.,1.));
#32631=DIRECTION('',(0.,0.,-1.));
#32632=DIRECTION('center_axis',(0.,-1.,0.));
#32633=DIRECTION('ref_axis',(0.,0.,1.));
#32634=DIRECTION('',(-1.,0.,3.49148133884313E-15));
#32635=DIRECTION('center_axis',(0.,1.,0.));
#32636=DIRECTION('ref_axis',(1.,0.,0.));
#32637=DIRECTION('',(0.,0.,1.));
#32638=DIRECTION('center_axis',(0.,1.,0.));
#32639=DIRECTION('ref_axis',(0.,0.,-1.));
#32640=DIRECTION('',(1.,0.,0.));
#32641=DIRECTION('center_axis',(0.,1.,0.));
#32642=DIRECTION('ref_axis',(0.,0.,-1.));
#32643=DIRECTION('',(0.,0.,-1.));
#32644=DIRECTION('center_axis',(0.,-1.,0.));
#32645=DIRECTION('ref_axis',(0.,0.,1.));
#32646=DIRECTION('',(1.,0.,0.));
#32647=DIRECTION('center_axis',(0.,-1.,0.));
#32648=DIRECTION('ref_axis',(0.,0.,1.));
#32649=DIRECTION('',(0.,0.,1.));
#32650=DIRECTION('center_axis',(0.,1.,0.));
#32651=DIRECTION('ref_axis',(0.,0.,-1.));
#32652=DIRECTION('',(1.,0.,0.));
#32653=DIRECTION('center_axis',(0.,1.,0.));
#32654=DIRECTION('ref_axis',(0.,0.,-1.));
#32655=DIRECTION('',(0.,0.,-1.));
#32656=DIRECTION('center_axis',(0.,-1.,0.));
#32657=DIRECTION('ref_axis',(0.,0.,1.));
#32658=DIRECTION('',(1.,0.,0.));
#32659=DIRECTION('center_axis',(0.,-1.,0.));
#32660=DIRECTION('ref_axis',(0.,0.,1.));
#32661=DIRECTION('',(0.,0.,1.));
#32662=DIRECTION('center_axis',(0.,1.,0.));
#32663=DIRECTION('ref_axis',(0.,0.,-1.));
#32664=DIRECTION('',(1.,0.,0.));
#32665=DIRECTION('center_axis',(0.,1.,0.));
#32666=DIRECTION('ref_axis',(0.,0.,-1.));
#32667=DIRECTION('',(0.,0.,-1.));
#32668=DIRECTION('center_axis',(0.,-1.,0.));
#32669=DIRECTION('ref_axis',(0.,0.,1.));
#32670=DIRECTION('',(1.,0.,0.));
#32671=DIRECTION('center_axis',(0.,-1.,0.));
#32672=DIRECTION('ref_axis',(0.,0.,1.));
#32673=DIRECTION('',(0.,0.,1.));
#32674=DIRECTION('center_axis',(0.,1.,0.));
#32675=DIRECTION('ref_axis',(0.,0.,-1.));
#32676=DIRECTION('',(1.,0.,0.));
#32677=DIRECTION('center_axis',(0.,1.,0.));
#32678=DIRECTION('ref_axis',(0.,0.,-1.));
#32679=DIRECTION('',(0.,0.,-1.));
#32680=DIRECTION('center_axis',(0.,-1.,0.));
#32681=DIRECTION('ref_axis',(0.,0.,1.));
#32682=DIRECTION('',(1.,0.,0.));
#32683=DIRECTION('center_axis',(0.,-1.,0.));
#32684=DIRECTION('ref_axis',(0.,0.,1.));
#32685=DIRECTION('',(0.,0.,1.));
#32686=DIRECTION('center_axis',(0.,1.,0.));
#32687=DIRECTION('ref_axis',(0.,0.,-1.));
#32688=DIRECTION('',(1.,0.,0.));
#32689=DIRECTION('center_axis',(0.,1.,0.));
#32690=DIRECTION('ref_axis',(0.,0.,-1.));
#32691=DIRECTION('',(0.,0.,-1.));
#32692=DIRECTION('center_axis',(0.,-1.,0.));
#32693=DIRECTION('ref_axis',(0.,0.,1.));
#32694=DIRECTION('',(1.,0.,0.));
#32695=DIRECTION('center_axis',(0.,-1.,0.));
#32696=DIRECTION('ref_axis',(0.,0.,1.));
#32697=DIRECTION('',(0.,0.,1.));
#32698=DIRECTION('center_axis',(0.,1.,0.));
#32699=DIRECTION('ref_axis',(0.,0.,-1.));
#32700=DIRECTION('',(1.,0.,0.));
#32701=DIRECTION('center_axis',(0.,1.,0.));
#32702=DIRECTION('ref_axis',(0.,0.,-1.));
#32703=DIRECTION('',(1.,0.,0.));
#32704=DIRECTION('center_axis',(0.,-1.,0.));
#32705=DIRECTION('ref_axis',(0.,0.,1.));
#32706=DIRECTION('',(0.,0.,1.));
#32707=DIRECTION('center_axis',(0.,1.,0.));
#32708=DIRECTION('ref_axis',(0.,0.,-1.));
#32709=DIRECTION('',(1.,0.,0.));
#32710=DIRECTION('center_axis',(0.,1.,0.));
#32711=DIRECTION('ref_axis',(0.,0.,-1.));
#32712=DIRECTION('',(0.,0.,-1.));
#32713=DIRECTION('center_axis',(0.,-1.,0.));
#32714=DIRECTION('ref_axis',(0.,0.,1.));
#32715=DIRECTION('',(1.,0.,0.));
#32716=DIRECTION('center_axis',(0.,-1.,0.));
#32717=DIRECTION('ref_axis',(0.,0.,1.));
#32718=DIRECTION('center_axis',(0.,1.,0.));
#32719=DIRECTION('ref_axis',(0.,0.,-1.));
#32720=DIRECTION('',(1.,0.,0.));
#32721=DIRECTION('center_axis',(0.,-1.,0.));
#32722=DIRECTION('ref_axis',(0.,0.,1.));
#32723=DIRECTION('',(0.,0.,1.));
#32724=DIRECTION('center_axis',(0.,-1.,0.));
#32725=DIRECTION('ref_axis',(0.,0.,1.));
#32726=DIRECTION('',(-1.,0.,0.));
#32727=DIRECTION('center_axis',(0.,1.,0.));
#32728=DIRECTION('ref_axis',(0.,0.,-1.));
#32729=DIRECTION('',(1.,0.,0.));
#32730=DIRECTION('center_axis',(0.,-1.,0.));
#32731=DIRECTION('ref_axis',(0.,0.,1.));
#32732=DIRECTION('',(0.,0.,1.));
#32733=DIRECTION('center_axis',(0.,-1.,0.));
#32734=DIRECTION('ref_axis',(0.,0.,1.));
#32735=DIRECTION('',(-1.,0.,0.));
#32736=DIRECTION('center_axis',(0.,1.,0.));
#32737=DIRECTION('ref_axis',(0.,0.,-1.));
#32738=DIRECTION('',(1.,0.,0.));
#32739=DIRECTION('center_axis',(0.,-1.,0.));
#32740=DIRECTION('ref_axis',(0.,0.,1.));
#32741=DIRECTION('',(0.,0.,1.));
#32742=DIRECTION('center_axis',(0.,-1.,0.));
#32743=DIRECTION('ref_axis',(0.,0.,1.));
#32744=DIRECTION('',(-1.,0.,0.));
#32745=DIRECTION('center_axis',(0.,-1.,0.));
#32746=DIRECTION('ref_axis',(0.,0.,1.));
#32747=DIRECTION('',(1.,0.,0.));
#32748=DIRECTION('center_axis',(0.,-1.,0.));
#32749=DIRECTION('ref_axis',(0.,0.,1.));
#32750=DIRECTION('',(0.,0.,1.));
#32751=DIRECTION('center_axis',(0.,-1.,0.));
#32752=DIRECTION('ref_axis',(0.,0.,1.));
#32753=DIRECTION('',(-1.,0.,0.));
#32754=DIRECTION('center_axis',(0.,-1.,0.));
#32755=DIRECTION('ref_axis',(0.,0.,1.));
#32756=DIRECTION('',(0.,0.,-1.));
#32757=DIRECTION('center_axis',(0.,-1.,0.));
#32758=DIRECTION('ref_axis',(0.,0.,1.));
#32759=DIRECTION('',(1.,0.,0.));
#32760=DIRECTION('center_axis',(0.,-1.,0.));
#32761=DIRECTION('ref_axis',(0.,0.,1.));
#32762=DIRECTION('',(0.,0.,1.));
#32763=DIRECTION('center_axis',(0.,-1.,0.));
#32764=DIRECTION('ref_axis',(0.,0.,1.));
#32765=DIRECTION('',(-1.,0.,0.));
#32766=DIRECTION('center_axis',(0.,-1.,0.));
#32767=DIRECTION('ref_axis',(0.,0.,1.));
#32768=DIRECTION('',(0.,0.,-1.));
#32769=DIRECTION('center_axis',(0.,-1.,0.));
#32770=DIRECTION('ref_axis',(0.,0.,1.));
#32771=DIRECTION('',(1.,0.,0.));
#32772=DIRECTION('center_axis',(0.,-1.,0.));
#32773=DIRECTION('ref_axis',(0.,0.,1.));
#32774=DIRECTION('',(0.,0.,1.));
#32775=DIRECTION('center_axis',(0.,-1.,0.));
#32776=DIRECTION('ref_axis',(0.,0.,1.));
#32777=DIRECTION('',(-1.,0.,0.));
#32778=DIRECTION('center_axis',(0.,-1.,0.));
#32779=DIRECTION('ref_axis',(0.,0.,1.));
#32780=DIRECTION('',(0.,0.,-1.));
#32781=DIRECTION('center_axis',(0.,-1.,0.));
#32782=DIRECTION('ref_axis',(0.,0.,1.));
#32783=DIRECTION('',(1.,0.,0.));
#32784=DIRECTION('center_axis',(0.,-1.,0.));
#32785=DIRECTION('ref_axis',(0.,0.,1.));
#32786=DIRECTION('',(0.,0.,1.));
#32787=DIRECTION('center_axis',(0.,-1.,0.));
#32788=DIRECTION('ref_axis',(0.,0.,1.));
#32789=DIRECTION('',(-1.,0.,0.));
#32790=DIRECTION('center_axis',(0.,-1.,0.));
#32791=DIRECTION('ref_axis',(0.,0.,1.));
#32792=DIRECTION('',(0.,0.,-1.));
#32793=DIRECTION('center_axis',(0.,-1.,0.));
#32794=DIRECTION('ref_axis',(0.,0.,1.));
#32795=DIRECTION('',(1.,0.,0.));
#32796=DIRECTION('center_axis',(0.,-1.,0.));
#32797=DIRECTION('ref_axis',(0.,0.,1.));
#32798=DIRECTION('',(0.,0.,1.));
#32799=DIRECTION('center_axis',(0.,-1.,0.));
#32800=DIRECTION('ref_axis',(0.,0.,1.));
#32801=DIRECTION('',(-1.,0.,0.));
#32802=DIRECTION('center_axis',(0.,-1.,0.));
#32803=DIRECTION('ref_axis',(0.,0.,1.));
#32804=DIRECTION('',(0.,0.,-1.));
#32805=DIRECTION('center_axis',(0.,-1.,0.));
#32806=DIRECTION('ref_axis',(0.,0.,1.));
#32807=DIRECTION('',(1.,0.,0.));
#32808=DIRECTION('center_axis',(0.,-1.,0.));
#32809=DIRECTION('ref_axis',(0.,0.,1.));
#32810=DIRECTION('',(0.,0.,1.));
#32811=DIRECTION('center_axis',(0.,-1.,0.));
#32812=DIRECTION('ref_axis',(0.,0.,1.));
#32813=DIRECTION('',(-1.,0.,0.));
#32814=DIRECTION('center_axis',(0.,-1.,0.));
#32815=DIRECTION('ref_axis',(0.,0.,1.));
#32816=DIRECTION('',(0.,0.,-1.));
#32817=DIRECTION('center_axis',(0.,-1.,0.));
#32818=DIRECTION('ref_axis',(0.,0.,1.));
#32819=DIRECTION('',(1.,0.,0.));
#32820=DIRECTION('center_axis',(0.,-1.,0.));
#32821=DIRECTION('ref_axis',(0.,0.,1.));
#32822=DIRECTION('',(0.,0.,1.));
#32823=DIRECTION('center_axis',(0.,-1.,0.));
#32824=DIRECTION('ref_axis',(0.,0.,1.));
#32825=DIRECTION('',(-1.,0.,0.));
#32826=DIRECTION('center_axis',(0.,-1.,0.));
#32827=DIRECTION('ref_axis',(0.,0.,1.));
#32828=DIRECTION('',(0.,0.,-1.));
#32829=DIRECTION('center_axis',(0.,-1.,0.));
#32830=DIRECTION('ref_axis',(0.,0.,1.));
#32831=DIRECTION('',(1.,0.,0.));
#32832=DIRECTION('center_axis',(0.,-1.,0.));
#32833=DIRECTION('ref_axis',(0.,0.,1.));
#32834=DIRECTION('',(0.,0.,1.));
#32835=DIRECTION('center_axis',(0.,-1.,0.));
#32836=DIRECTION('ref_axis',(0.,0.,1.));
#32837=DIRECTION('',(-1.,0.,0.));
#32838=DIRECTION('center_axis',(0.,-1.,0.));
#32839=DIRECTION('ref_axis',(0.,0.,1.));
#32840=DIRECTION('',(0.,0.,-1.));
#32841=DIRECTION('center_axis',(0.,-1.,0.));
#32842=DIRECTION('ref_axis',(0.,0.,1.));
#32843=DIRECTION('',(1.,0.,0.));
#32844=DIRECTION('center_axis',(0.,-1.,0.));
#32845=DIRECTION('ref_axis',(0.,0.,1.));
#32846=DIRECTION('',(0.,0.,1.));
#32847=DIRECTION('center_axis',(0.,-1.,0.));
#32848=DIRECTION('ref_axis',(0.,0.,1.));
#32849=DIRECTION('',(-1.,0.,0.));
#32850=DIRECTION('center_axis',(0.,-1.,0.));
#32851=DIRECTION('ref_axis',(0.,0.,1.));
#32852=DIRECTION('',(0.,0.,-1.));
#32853=DIRECTION('center_axis',(0.,-1.,0.));
#32854=DIRECTION('ref_axis',(0.,0.,1.));
#32855=DIRECTION('',(1.,0.,0.));
#32856=DIRECTION('center_axis',(0.,-1.,0.));
#32857=DIRECTION('ref_axis',(0.,0.,1.));
#32858=DIRECTION('',(0.,0.,1.));
#32859=DIRECTION('center_axis',(0.,-1.,0.));
#32860=DIRECTION('ref_axis',(0.,0.,1.));
#32861=DIRECTION('',(-1.,0.,0.));
#32862=DIRECTION('center_axis',(0.,-1.,0.));
#32863=DIRECTION('ref_axis',(0.,0.,1.));
#32864=DIRECTION('',(0.,0.,-1.));
#32865=DIRECTION('center_axis',(0.,-1.,0.));
#32866=DIRECTION('ref_axis',(0.,0.,1.));
#32867=DIRECTION('',(1.,0.,0.));
#32868=DIRECTION('center_axis',(0.,-1.,0.));
#32869=DIRECTION('ref_axis',(0.,0.,1.));
#32870=DIRECTION('',(0.,0.,1.));
#32871=DIRECTION('center_axis',(0.,-1.,0.));
#32872=DIRECTION('ref_axis',(0.,0.,1.));
#32873=DIRECTION('',(-1.,0.,0.));
#32874=DIRECTION('center_axis',(0.,-1.,0.));
#32875=DIRECTION('ref_axis',(0.,0.,1.));
#32876=DIRECTION('',(0.,0.,-1.));
#32877=DIRECTION('center_axis',(0.,-1.,0.));
#32878=DIRECTION('ref_axis',(0.,0.,1.));
#32879=DIRECTION('',(1.,0.,0.));
#32880=DIRECTION('center_axis',(0.,-1.,0.));
#32881=DIRECTION('ref_axis',(0.,0.,1.));
#32882=DIRECTION('',(0.,0.,1.));
#32883=DIRECTION('center_axis',(0.,-1.,0.));
#32884=DIRECTION('ref_axis',(0.,0.,1.));
#32885=DIRECTION('',(-1.,0.,0.));
#32886=DIRECTION('center_axis',(0.,-1.,0.));
#32887=DIRECTION('ref_axis',(0.,0.,1.));
#32888=DIRECTION('',(0.,0.,-1.));
#32889=DIRECTION('center_axis',(0.,-1.,0.));
#32890=DIRECTION('ref_axis',(0.,0.,1.));
#32891=DIRECTION('',(1.,0.,0.));
#32892=DIRECTION('center_axis',(0.,-1.,0.));
#32893=DIRECTION('ref_axis',(0.,0.,1.));
#32894=DIRECTION('',(0.,0.,1.));
#32895=DIRECTION('center_axis',(0.,-1.,0.));
#32896=DIRECTION('ref_axis',(0.,0.,1.));
#32897=DIRECTION('',(-1.,0.,0.));
#32898=DIRECTION('center_axis',(0.,-1.,0.));
#32899=DIRECTION('ref_axis',(0.,0.,1.));
#32900=DIRECTION('',(0.,0.,-1.));
#32901=DIRECTION('',(1.,0.,-1.04744440165294E-14));
#32902=DIRECTION('center_axis',(0.,-1.,0.));
#32903=DIRECTION('ref_axis',(0.,0.,1.));
#32904=DIRECTION('',(0.,0.,1.));
#32905=DIRECTION('center_axis',(0.,1.,0.));
#32906=DIRECTION('ref_axis',(0.,0.,-1.));
#32907=DIRECTION('',(-1.,0.,3.49148133884313E-15));
#32908=DIRECTION('center_axis',(0.,-1.,0.));
#32909=DIRECTION('ref_axis',(0.,0.,-1.));
#32910=DIRECTION('',(0.,0.,-1.));
#32911=DIRECTION('center_axis',(0.,-1.,0.));
#32912=DIRECTION('ref_axis',(1.,0.,-1.05737460804765E-14));
#32913=DIRECTION('center_axis',(0.,-1.,0.));
#32914=DIRECTION('ref_axis',(0.,0.,1.));
#32915=DIRECTION('',(-1.,0.,0.));
#32916=DIRECTION('center_axis',(0.,1.,0.));
#32917=DIRECTION('ref_axis',(0.,0.,-1.));
#32918=DIRECTION('',(0.,0.,-1.));
#32919=DIRECTION('center_axis',(0.,1.,0.));
#32920=DIRECTION('ref_axis',(0.,0.,-1.));
#32921=DIRECTION('',(1.,0.,0.));
#32922=DIRECTION('center_axis',(0.,-1.,0.));
#32923=DIRECTION('ref_axis',(0.,0.,1.));
#32924=DIRECTION('',(-1.,0.,0.));
#32925=DIRECTION('center_axis',(0.,1.,0.));
#32926=DIRECTION('ref_axis',(0.,0.,-1.));
#32927=DIRECTION('',(0.,0.,-1.));
#32928=DIRECTION('center_axis',(0.,1.,0.));
#32929=DIRECTION('ref_axis',(0.,0.,-1.));
#32930=DIRECTION('',(1.,0.,0.));
#32931=DIRECTION('center_axis',(0.,-1.,0.));
#32932=DIRECTION('ref_axis',(0.,0.,1.));
#32933=DIRECTION('',(-1.,0.,0.));
#32934=DIRECTION('center_axis',(0.,1.,0.));
#32935=DIRECTION('ref_axis',(0.,0.,-1.));
#32936=DIRECTION('',(0.,0.,-1.));
#32937=DIRECTION('center_axis',(0.,1.,0.));
#32938=DIRECTION('ref_axis',(0.,0.,-1.));
#32939=DIRECTION('',(1.,0.,0.));
#32940=DIRECTION('center_axis',(0.,1.,0.));
#32941=DIRECTION('ref_axis',(0.,0.,-1.));
#32942=DIRECTION('',(0.,0.,1.));
#32943=DIRECTION('center_axis',(0.,1.,0.));
#32944=DIRECTION('ref_axis',(0.,0.,-1.));
#32945=DIRECTION('',(-1.,0.,0.));
#32946=DIRECTION('center_axis',(0.,1.,0.));
#32947=DIRECTION('ref_axis',(0.,0.,-1.));
#32948=DIRECTION('',(0.,0.,-1.));
#32949=DIRECTION('center_axis',(0.,1.,0.));
#32950=DIRECTION('ref_axis',(0.,0.,-1.));
#32951=DIRECTION('',(1.,0.,0.));
#32952=DIRECTION('center_axis',(0.,1.,0.));
#32953=DIRECTION('ref_axis',(0.,0.,-1.));
#32954=DIRECTION('',(0.,0.,1.));
#32955=DIRECTION('center_axis',(0.,1.,0.));
#32956=DIRECTION('ref_axis',(0.,0.,-1.));
#32957=DIRECTION('',(-1.,0.,0.));
#32958=DIRECTION('center_axis',(0.,1.,0.));
#32959=DIRECTION('ref_axis',(0.,0.,-1.));
#32960=DIRECTION('',(0.,0.,-1.));
#32961=DIRECTION('center_axis',(0.,1.,0.));
#32962=DIRECTION('ref_axis',(0.,0.,-1.));
#32963=DIRECTION('',(1.,0.,0.));
#32964=DIRECTION('center_axis',(0.,1.,0.));
#32965=DIRECTION('ref_axis',(0.,0.,-1.));
#32966=DIRECTION('',(0.,0.,1.));
#32967=DIRECTION('center_axis',(0.,1.,0.));
#32968=DIRECTION('ref_axis',(0.,0.,-1.));
#32969=DIRECTION('',(-1.,0.,0.));
#32970=DIRECTION('center_axis',(0.,1.,0.));
#32971=DIRECTION('ref_axis',(0.,0.,-1.));
#32972=DIRECTION('',(0.,0.,-1.));
#32973=DIRECTION('center_axis',(0.,1.,0.));
#32974=DIRECTION('ref_axis',(0.,0.,-1.));
#32975=DIRECTION('',(1.,0.,0.));
#32976=DIRECTION('center_axis',(0.,1.,0.));
#32977=DIRECTION('ref_axis',(0.,0.,-1.));
#32978=DIRECTION('',(0.,0.,1.));
#32979=DIRECTION('center_axis',(0.,1.,0.));
#32980=DIRECTION('ref_axis',(0.,0.,-1.));
#32981=DIRECTION('',(-1.,0.,0.));
#32982=DIRECTION('center_axis',(0.,1.,0.));
#32983=DIRECTION('ref_axis',(0.,0.,-1.));
#32984=DIRECTION('',(0.,0.,-1.));
#32985=DIRECTION('center_axis',(0.,1.,0.));
#32986=DIRECTION('ref_axis',(0.,0.,-1.));
#32987=DIRECTION('',(1.,0.,0.));
#32988=DIRECTION('center_axis',(0.,1.,0.));
#32989=DIRECTION('ref_axis',(0.,0.,-1.));
#32990=DIRECTION('',(0.,0.,1.));
#32991=DIRECTION('center_axis',(0.,1.,0.));
#32992=DIRECTION('ref_axis',(0.,0.,-1.));
#32993=DIRECTION('',(-1.,0.,0.));
#32994=DIRECTION('center_axis',(0.,1.,0.));
#32995=DIRECTION('ref_axis',(0.,0.,-1.));
#32996=DIRECTION('',(0.,0.,-1.));
#32997=DIRECTION('center_axis',(0.,1.,0.));
#32998=DIRECTION('ref_axis',(0.,0.,-1.));
#32999=DIRECTION('',(1.,0.,0.));
#33000=DIRECTION('center_axis',(0.,1.,0.));
#33001=DIRECTION('ref_axis',(0.,0.,-1.));
#33002=DIRECTION('',(0.,0.,1.));
#33003=DIRECTION('center_axis',(0.,1.,0.));
#33004=DIRECTION('ref_axis',(0.,0.,-1.));
#33005=DIRECTION('',(-1.,0.,0.));
#33006=DIRECTION('center_axis',(0.,1.,0.));
#33007=DIRECTION('ref_axis',(0.,0.,-1.));
#33008=DIRECTION('',(0.,0.,-1.));
#33009=DIRECTION('center_axis',(0.,1.,0.));
#33010=DIRECTION('ref_axis',(0.,0.,-1.));
#33011=DIRECTION('',(1.,0.,0.));
#33012=DIRECTION('center_axis',(0.,1.,0.));
#33013=DIRECTION('ref_axis',(0.,0.,-1.));
#33014=DIRECTION('',(0.,0.,1.));
#33015=DIRECTION('center_axis',(0.,1.,0.));
#33016=DIRECTION('ref_axis',(0.,0.,-1.));
#33017=DIRECTION('',(-1.,0.,0.));
#33018=DIRECTION('center_axis',(0.,1.,0.));
#33019=DIRECTION('ref_axis',(0.,0.,-1.));
#33020=DIRECTION('',(0.,0.,-1.));
#33021=DIRECTION('center_axis',(0.,1.,0.));
#33022=DIRECTION('ref_axis',(0.,0.,-1.));
#33023=DIRECTION('',(1.,0.,0.));
#33024=DIRECTION('center_axis',(0.,1.,0.));
#33025=DIRECTION('ref_axis',(0.,0.,-1.));
#33026=DIRECTION('',(0.,0.,1.));
#33027=DIRECTION('center_axis',(0.,1.,0.));
#33028=DIRECTION('ref_axis',(0.,0.,-1.));
#33029=DIRECTION('',(-1.,0.,0.));
#33030=DIRECTION('center_axis',(0.,1.,0.));
#33031=DIRECTION('ref_axis',(0.,0.,-1.));
#33032=DIRECTION('',(0.,0.,-1.));
#33033=DIRECTION('center_axis',(0.,1.,0.));
#33034=DIRECTION('ref_axis',(0.,0.,-1.));
#33035=DIRECTION('',(1.,0.,0.));
#33036=DIRECTION('center_axis',(0.,1.,0.));
#33037=DIRECTION('ref_axis',(0.,0.,-1.));
#33038=DIRECTION('',(0.,0.,1.));
#33039=DIRECTION('center_axis',(0.,1.,0.));
#33040=DIRECTION('ref_axis',(0.,0.,-1.));
#33041=DIRECTION('',(-1.,0.,0.));
#33042=DIRECTION('center_axis',(0.,1.,0.));
#33043=DIRECTION('ref_axis',(0.,0.,-1.));
#33044=DIRECTION('',(0.,0.,-1.));
#33045=DIRECTION('center_axis',(0.,1.,0.));
#33046=DIRECTION('ref_axis',(0.,0.,-1.));
#33047=DIRECTION('',(1.,0.,0.));
#33048=DIRECTION('center_axis',(0.,1.,0.));
#33049=DIRECTION('ref_axis',(0.,0.,-1.));
#33050=DIRECTION('',(0.,0.,1.));
#33051=DIRECTION('center_axis',(0.,1.,0.));
#33052=DIRECTION('ref_axis',(0.,0.,-1.));
#33053=DIRECTION('',(-1.,0.,0.));
#33054=DIRECTION('center_axis',(0.,1.,0.));
#33055=DIRECTION('ref_axis',(0.,0.,-1.));
#33056=DIRECTION('',(0.,0.,-1.));
#33057=DIRECTION('center_axis',(0.,1.,0.));
#33058=DIRECTION('ref_axis',(0.,0.,-1.));
#33059=DIRECTION('',(1.,0.,0.));
#33060=DIRECTION('center_axis',(0.,1.,0.));
#33061=DIRECTION('ref_axis',(0.,0.,-1.));
#33062=DIRECTION('',(0.,0.,1.));
#33063=DIRECTION('center_axis',(0.,1.,0.));
#33064=DIRECTION('ref_axis',(0.,0.,-1.));
#33065=DIRECTION('',(-1.,0.,0.));
#33066=DIRECTION('center_axis',(0.,1.,0.));
#33067=DIRECTION('ref_axis',(0.,0.,-1.));
#33068=DIRECTION('',(0.,0.,-1.));
#33069=DIRECTION('center_axis',(0.,1.,0.));
#33070=DIRECTION('ref_axis',(0.,0.,-1.));
#33071=DIRECTION('',(1.,0.,0.));
#33072=DIRECTION('center_axis',(0.,1.,0.));
#33073=DIRECTION('ref_axis',(0.,0.,-1.));
#33074=DIRECTION('',(0.,0.,1.));
#33075=DIRECTION('center_axis',(0.,1.,0.));
#33076=DIRECTION('ref_axis',(0.,0.,-1.));
#33077=DIRECTION('',(-1.,0.,0.));
#33078=DIRECTION('center_axis',(0.,1.,0.));
#33079=DIRECTION('ref_axis',(0.,0.,-1.));
#33080=DIRECTION('',(0.,0.,-1.));
#33081=DIRECTION('center_axis',(0.,1.,0.));
#33082=DIRECTION('ref_axis',(0.,0.,-1.));
#33083=DIRECTION('',(1.,0.,0.));
#33084=DIRECTION('center_axis',(0.,1.,0.));
#33085=DIRECTION('ref_axis',(0.,0.,-1.));
#33086=DIRECTION('',(0.,0.,1.));
#33087=DIRECTION('center_axis',(0.,1.,0.));
#33088=DIRECTION('ref_axis',(0.,0.,-1.));
#33089=DIRECTION('',(-1.,0.,0.));
#33090=DIRECTION('center_axis',(0.,1.,0.));
#33091=DIRECTION('ref_axis',(0.,0.,-1.));
#33092=DIRECTION('',(0.,0.,-1.));
#33093=DIRECTION('center_axis',(0.,1.,0.));
#33094=DIRECTION('ref_axis',(0.,0.,-1.));
#33095=DIRECTION('',(1.,0.,0.));
#33096=DIRECTION('center_axis',(0.,1.,0.));
#33097=DIRECTION('ref_axis',(-1.,0.,1.53799942988749E-14));
#33098=DIRECTION('',(1.,0.,0.));
#33099=DIRECTION('center_axis',(0.,-1.,0.));
#33100=DIRECTION('ref_axis',(0.,0.,-1.));
#33101=DIRECTION('',(0.,0.,1.));
#33102=DIRECTION('center_axis',(-6.52268277765997E-8,-0.999999999999998,
-2.52399942166698E-8));
#33103=DIRECTION('ref_axis',(0.36423935289228,-2.52035365943306E-10,-0.931305370866406));
#33104=DIRECTION('center_axis',(0.,-1.,0.));
#33105=DIRECTION('ref_axis',(1.,0.,-1.04744440165294E-14));
#33106=DIRECTION('center_axis',(2.52399942166686E-8,0.999999999999998,6.52268277765978E-8));
#33107=DIRECTION('ref_axis',(0.931305370867555,2.52035365722855E-10,-0.36423935288934));
#33108=DIRECTION('',(1.,0.,-1.04744440165294E-14));
#33109=DIRECTION('center_axis',(0.,1.,0.));
#33110=DIRECTION('ref_axis',(-1.,0.,0.));
#33111=DIRECTION('',(1.04744440165294E-14,0.,1.));
#33112=DIRECTION('center_axis',(0.,1.,0.));
#33113=DIRECTION('ref_axis',(-1.,0.,1.53799942988749E-14));
#33114=DIRECTION('',(1.,0.,0.));
#33115=DIRECTION('center_axis',(0.,-1.,0.));
#33116=DIRECTION('ref_axis',(0.,0.,-1.));
#33117=DIRECTION('',(0.,0.,1.));
#33118=DIRECTION('center_axis',(0.,1.,0.));
#33119=DIRECTION('ref_axis',(-1.,0.,1.53799942988749E-14));
#33120=DIRECTION('',(1.,0.,-1.04744440165294E-14));
#33121=DIRECTION('center_axis',(0.,1.,0.));
#33122=DIRECTION('ref_axis',(-1.,0.,1.53799942988749E-14));
#33123=DIRECTION('',(1.04744440165294E-14,0.,1.));
#33124=DIRECTION('center_axis',(0.,1.,0.));
#33125=DIRECTION('ref_axis',(-1.,0.,1.53799942988749E-14));
#33126=DIRECTION('',(1.,0.,0.));
#33127=DIRECTION('center_axis',(0.,-1.,0.));
#33128=DIRECTION('ref_axis',(0.,0.,-1.));
#33129=DIRECTION('',(0.,0.,1.));
#33130=DIRECTION('center_axis',(0.,1.,0.));
#33131=DIRECTION('ref_axis',(-1.,0.,1.53799942988749E-14));
#33132=DIRECTION('',(1.,0.,-1.04744440165294E-14));
#33133=DIRECTION('center_axis',(0.,1.,0.));
#33134=DIRECTION('ref_axis',(-1.,0.,1.53799942988749E-14));
#33135=DIRECTION('',(1.04744440165294E-14,0.,1.));
#33136=DIRECTION('center_axis',(0.,1.,0.));
#33137=DIRECTION('ref_axis',(-1.,0.,7.68999714943749E-15));
#33138=DIRECTION('',(1.,0.,0.));
#33139=DIRECTION('center_axis',(0.,-1.,0.));
#33140=DIRECTION('ref_axis',(0.,0.,-1.));
#33141=DIRECTION('',(0.,0.,1.));
#33142=DIRECTION('center_axis',(0.,1.,0.));
#33143=DIRECTION('ref_axis',(-1.,0.,7.68999714943749E-15));
#33144=DIRECTION('',(1.,0.,-1.04744440165294E-14));
#33145=DIRECTION('center_axis',(0.,1.,0.));
#33146=DIRECTION('ref_axis',(-1.,0.,7.68999714943749E-15));
#33147=DIRECTION('',(1.04744440165294E-14,0.,1.));
#33148=DIRECTION('',(1.,0.,-1.04744440165294E-14));
#33149=DIRECTION('center_axis',(0.,1.,0.));
#33150=DIRECTION('ref_axis',(-1.,0.,1.5379994298875E-14));
#33151=DIRECTION('',(-1.04744440165294E-14,0.,-1.));
#33152=DIRECTION('center_axis',(0.,1.,0.));
#33153=DIRECTION('ref_axis',(-1.,0.,1.5379994298875E-14));
#33154=DIRECTION('',(-1.,0.,1.04744440165294E-14));
#33155=DIRECTION('center_axis',(0.,-1.,0.));
#33156=DIRECTION('ref_axis',(1.,0.,-1.5379994298875E-14));
#33157=DIRECTION('',(-1.04744440165294E-14,0.,-1.));
#33158=DIRECTION('center_axis',(0.,-1.,0.));
#33159=DIRECTION('ref_axis',(1.,0.,-1.5379994298875E-14));
#33160=DIRECTION('',(1.,0.,-1.04744440165294E-14));
#33161=DIRECTION('center_axis',(0.,1.,0.));
#33162=DIRECTION('ref_axis',(-1.,0.,7.68999714943748E-15));
#33163=DIRECTION('',(-1.04744440165294E-14,0.,-1.));
#33164=DIRECTION('center_axis',(0.,1.,0.));
#33165=DIRECTION('ref_axis',(-1.,0.,7.68999714943749E-15));
#33166=DIRECTION('',(-1.,0.,1.04744440165294E-14));
#33167=DIRECTION('center_axis',(0.,-1.,0.));
#33168=DIRECTION('ref_axis',(1.,0.,-7.68999714943749E-15));
#33169=DIRECTION('',(-1.04744440165294E-14,0.,-1.));
#33170=DIRECTION('center_axis',(0.,-1.,0.));
#33171=DIRECTION('ref_axis',(1.,0.,-7.68999714943748E-15));
#33172=DIRECTION('',(1.,0.,-1.04744440165294E-14));
#33173=DIRECTION('center_axis',(0.,1.,0.));
#33174=DIRECTION('ref_axis',(-1.,0.,1.5379994298875E-14));
#33175=DIRECTION('',(-1.04744440165294E-14,0.,-1.));
#33176=DIRECTION('center_axis',(0.,1.,0.));
#33177=DIRECTION('ref_axis',(-1.,0.,1.5379994298875E-14));
#33178=DIRECTION('',(-1.,0.,1.04744440165294E-14));
#33179=DIRECTION('center_axis',(0.,-1.,0.));
#33180=DIRECTION('ref_axis',(1.,0.,-1.5379994298875E-14));
#33181=DIRECTION('',(-1.04744440165294E-14,0.,-1.));
#33182=DIRECTION('center_axis',(0.,-1.,0.));
#33183=DIRECTION('ref_axis',(1.,0.,-1.5379994298875E-14));
#33184=DIRECTION('',(1.,0.,-1.04744440165294E-14));
#33185=DIRECTION('center_axis',(0.,1.,0.));
#33186=DIRECTION('ref_axis',(-1.,0.,1.5379994298875E-14));
#33187=DIRECTION('',(-1.04744440165294E-14,0.,-1.));
#33188=DIRECTION('center_axis',(0.,1.,0.));
#33189=DIRECTION('ref_axis',(-1.,0.,0.));
#33190=DIRECTION('',(-1.,0.,1.04744440165294E-14));
#33191=DIRECTION('center_axis',(0.,-1.,0.));
#33192=DIRECTION('ref_axis',(1.,0.,0.));
#33193=DIRECTION('',(-1.04744440165294E-14,0.,-1.));
#33194=DIRECTION('center_axis',(0.,-1.,0.));
#33195=DIRECTION('ref_axis',(1.,0.,-1.5379994298875E-14));
#33196=DIRECTION('',(1.,0.,-1.04744440165294E-14));
#33197=DIRECTION('center_axis',(0.,1.,0.));
#33198=DIRECTION('ref_axis',(-1.,0.,0.));
#33199=DIRECTION('',(-1.04744440165294E-14,0.,-1.));
#33200=DIRECTION('center_axis',(0.,1.,0.));
#33201=DIRECTION('ref_axis',(-1.,0.,0.));
#33202=DIRECTION('',(-1.,0.,1.04744440165294E-14));
#33203=DIRECTION('center_axis',(0.,-1.,0.));
#33204=DIRECTION('ref_axis',(1.,0.,0.));
#33205=DIRECTION('',(-1.04744440165294E-14,0.,-1.));
#33206=DIRECTION('center_axis',(0.,-1.,0.));
#33207=DIRECTION('ref_axis',(1.,0.,0.));
#33208=DIRECTION('',(1.,0.,-1.04744440165294E-14));
#33209=DIRECTION('center_axis',(0.,1.,0.));
#33210=DIRECTION('ref_axis',(-1.,0.,0.));
#33211=DIRECTION('',(-1.04744440165294E-14,0.,-1.));
#33212=DIRECTION('center_axis',(0.,1.,0.));
#33213=DIRECTION('ref_axis',(-1.,0.,1.04744440165294E-14));
#33214=DIRECTION('',(-1.04744440165294E-14,0.,-1.));
#33215=DIRECTION('center_axis',(0.,-1.,0.));
#33216=DIRECTION('ref_axis',(1.,0.,0.));
#33217=DIRECTION('',(1.,0.,-1.04744440165294E-14));
#33218=DIRECTION('center_axis',(0.,1.,0.));
#33219=DIRECTION('ref_axis',(-1.,0.,1.15349957241562E-14));
#33220=DIRECTION('',(-1.04744440165294E-14,0.,-1.));
#33221=DIRECTION('center_axis',(0.,1.,0.));
#33222=DIRECTION('ref_axis',(-1.,0.,1.15349957241562E-14));
#33223=DIRECTION('',(-1.,0.,1.04744440165294E-14));
#33224=DIRECTION('center_axis',(0.,-1.,0.));
#33225=DIRECTION('ref_axis',(1.,0.,-1.15349957241562E-14));
#33226=DIRECTION('',(-1.04744440165294E-14,0.,-1.));
#33227=DIRECTION('center_axis',(0.,-1.,0.));
#33228=DIRECTION('ref_axis',(1.,0.,-1.15349957241562E-14));
#33229=DIRECTION('center_axis',(0.,1.,0.));
#33230=DIRECTION('ref_axis',(-1.,0.,1.04744440165294E-14));
#33231=DIRECTION('',(-1.04744440165294E-14,0.,-1.));
#33232=DIRECTION('center_axis',(0.,-1.,0.));
#33233=DIRECTION('ref_axis',(1.,0.,0.));
#33234=DIRECTION('',(1.,0.,-1.04744440165294E-14));
#33235=DIRECTION('center_axis',(0.,-1.,0.));
#33236=DIRECTION('ref_axis',(1.,0.,0.));
#33237=DIRECTION('',(1.04744440165294E-14,0.,1.));
#33238=DIRECTION('center_axis',(0.,1.,0.));
#33239=DIRECTION('ref_axis',(-1.,0.,1.04744440165294E-14));
#33240=DIRECTION('',(-1.04744440165294E-14,0.,-1.));
#33241=DIRECTION('center_axis',(0.,-1.,0.));
#33242=DIRECTION('ref_axis',(1.,0.,0.));
#33243=DIRECTION('',(1.,0.,-1.04744440165294E-14));
#33244=DIRECTION('center_axis',(0.,-1.,0.));
#33245=DIRECTION('ref_axis',(1.,0.,0.));
#33246=DIRECTION('',(1.04744440165294E-14,0.,1.));
#33247=DIRECTION('center_axis',(0.,1.,0.));
#33248=DIRECTION('ref_axis',(-1.,0.,1.04744440165294E-14));
#33249=DIRECTION('',(-1.04744440165294E-14,0.,-1.));
#33250=DIRECTION('center_axis',(0.,-1.,0.));
#33251=DIRECTION('ref_axis',(1.,0.,0.));
#33252=DIRECTION('',(1.,0.,-1.04744440165294E-14));
#33253=DIRECTION('center_axis',(0.,-1.,0.));
#33254=DIRECTION('ref_axis',(1.,0.,0.));
#33255=DIRECTION('',(1.04744440165294E-14,0.,1.));
#33256=DIRECTION('center_axis',(0.,-1.,0.));
#33257=DIRECTION('ref_axis',(1.,0.,0.));
#33258=DIRECTION('',(-1.04744440165294E-14,0.,-1.));
#33259=DIRECTION('center_axis',(0.,-1.,0.));
#33260=DIRECTION('ref_axis',(1.,0.,-1.53799942988749E-14));
#33261=DIRECTION('',(1.,0.,-1.04744440165294E-14));
#33262=DIRECTION('center_axis',(0.,-1.,0.));
#33263=DIRECTION('ref_axis',(1.,0.,-1.53799942988749E-14));
#33264=DIRECTION('',(1.04744440165294E-14,0.,1.));
#33265=DIRECTION('center_axis',(0.,-1.,0.));
#33266=DIRECTION('ref_axis',(1.,0.,0.));
#33267=DIRECTION('',(-1.,0.,1.04744440165294E-14));
#33268=DIRECTION('center_axis',(0.,-1.,0.));
#33269=DIRECTION('ref_axis',(1.,0.,-1.53799942988749E-14));
#33270=DIRECTION('',(-1.04744440165294E-14,0.,-1.));
#33271=DIRECTION('center_axis',(0.,-1.,0.));
#33272=DIRECTION('ref_axis',(1.,0.,-1.53799942988749E-14));
#33273=DIRECTION('',(1.,0.,-1.04744440165294E-14));
#33274=DIRECTION('center_axis',(0.,-1.,0.));
#33275=DIRECTION('ref_axis',(1.,0.,-1.53799942988749E-14));
#33276=DIRECTION('',(1.04744440165294E-14,0.,1.));
#33277=DIRECTION('center_axis',(0.,-1.,0.));
#33278=DIRECTION('ref_axis',(1.,0.,-1.53799942988749E-14));
#33279=DIRECTION('',(-1.,0.,1.04744440165294E-14));
#33280=DIRECTION('center_axis',(0.,-1.,0.));
#33281=DIRECTION('ref_axis',(1.,0.,0.));
#33282=DIRECTION('',(-1.04744440165294E-14,0.,-1.));
#33283=DIRECTION('center_axis',(0.,-1.,0.));
#33284=DIRECTION('ref_axis',(1.,0.,0.));
#33285=DIRECTION('',(1.,0.,-1.04744440165294E-14));
#33286=DIRECTION('center_axis',(0.,-1.,0.));
#33287=DIRECTION('ref_axis',(1.,0.,0.));
#33288=DIRECTION('',(1.04744440165294E-14,0.,1.));
#33289=DIRECTION('center_axis',(0.,-1.,0.));
#33290=DIRECTION('ref_axis',(1.,0.,0.));
#33291=DIRECTION('',(-1.,0.,1.04744440165294E-14));
#33292=DIRECTION('center_axis',(0.,-1.,0.));
#33293=DIRECTION('ref_axis',(1.,0.,0.));
#33294=DIRECTION('',(-1.04744440165294E-14,0.,-1.));
#33295=DIRECTION('center_axis',(0.,-1.,0.));
#33296=DIRECTION('ref_axis',(1.,0.,-1.53799942988749E-14));
#33297=DIRECTION('',(1.,0.,-1.04744440165294E-14));
#33298=DIRECTION('center_axis',(0.,-1.,0.));
#33299=DIRECTION('ref_axis',(1.,0.,-1.53799942988749E-14));
#33300=DIRECTION('',(1.04744440165294E-14,0.,1.));
#33301=DIRECTION('center_axis',(0.,-1.,0.));
#33302=DIRECTION('ref_axis',(1.,0.,0.));
#33303=DIRECTION('',(-1.,0.,1.04744440165294E-14));
#33304=DIRECTION('center_axis',(0.,-1.,0.));
#33305=DIRECTION('ref_axis',(1.,0.,-1.5379994298875E-14));
#33306=DIRECTION('',(-1.04744440165294E-14,0.,-1.));
#33307=DIRECTION('center_axis',(0.,-1.,0.));
#33308=DIRECTION('ref_axis',(1.,0.,-1.5379994298875E-14));
#33309=DIRECTION('',(1.,0.,-1.04744440165294E-14));
#33310=DIRECTION('center_axis',(0.,-1.,0.));
#33311=DIRECTION('ref_axis',(1.,0.,-1.5379994298875E-14));
#33312=DIRECTION('',(1.04744440165294E-14,0.,1.));
#33313=DIRECTION('center_axis',(0.,-1.,0.));
#33314=DIRECTION('ref_axis',(1.,0.,-1.5379994298875E-14));
#33315=DIRECTION('',(-1.,0.,1.04744440165294E-14));
#33316=DIRECTION('center_axis',(0.,-1.,0.));
#33317=DIRECTION('ref_axis',(1.,0.,-1.5379994298875E-14));
#33318=DIRECTION('',(-1.04744440165294E-14,0.,-1.));
#33319=DIRECTION('center_axis',(0.,-1.,0.));
#33320=DIRECTION('ref_axis',(1.,0.,-1.5379994298875E-14));
#33321=DIRECTION('',(1.,0.,-1.04744440165294E-14));
#33322=DIRECTION('center_axis',(0.,-1.,0.));
#33323=DIRECTION('ref_axis',(1.,0.,-1.5379994298875E-14));
#33324=DIRECTION('',(1.04744440165294E-14,0.,1.));
#33325=DIRECTION('center_axis',(0.,-1.,0.));
#33326=DIRECTION('ref_axis',(1.,0.,-1.5379994298875E-14));
#33327=DIRECTION('',(-1.,0.,1.04744440165294E-14));
#33328=DIRECTION('center_axis',(0.,-1.,0.));
#33329=DIRECTION('ref_axis',(1.,0.,0.));
#33330=DIRECTION('',(-1.04744440165294E-14,0.,-1.));
#33331=DIRECTION('center_axis',(0.,-1.,0.));
#33332=DIRECTION('ref_axis',(1.,0.,0.));
#33333=DIRECTION('',(1.,0.,-1.04744440165294E-14));
#33334=DIRECTION('center_axis',(0.,-1.,0.));
#33335=DIRECTION('ref_axis',(1.,0.,0.));
#33336=DIRECTION('',(1.04744440165294E-14,0.,1.));
#33337=DIRECTION('center_axis',(0.,-1.,0.));
#33338=DIRECTION('ref_axis',(1.,0.,0.));
#33339=DIRECTION('',(-1.,0.,1.04744440165294E-14));
#33340=DIRECTION('center_axis',(0.,-1.,0.));
#33341=DIRECTION('ref_axis',(1.,0.,0.));
#33342=DIRECTION('',(-1.04744440165294E-14,0.,-1.));
#33343=DIRECTION('center_axis',(0.,-1.,0.));
#33344=DIRECTION('ref_axis',(1.,0.,-1.5379994298875E-14));
#33345=DIRECTION('',(1.,0.,-1.04744440165294E-14));
#33346=DIRECTION('center_axis',(0.,-1.,0.));
#33347=DIRECTION('ref_axis',(1.,0.,-1.5379994298875E-14));
#33348=DIRECTION('',(1.04744440165294E-14,0.,1.));
#33349=DIRECTION('center_axis',(0.,-1.,0.));
#33350=DIRECTION('ref_axis',(1.,0.,0.));
#33351=DIRECTION('',(-1.,0.,1.04744440165294E-14));
#33352=DIRECTION('center_axis',(0.,-1.,0.));
#33353=DIRECTION('ref_axis',(1.,0.,-7.68999714943749E-15));
#33354=DIRECTION('',(-1.04744440165294E-14,0.,-1.));
#33355=DIRECTION('center_axis',(0.,-1.,0.));
#33356=DIRECTION('ref_axis',(1.,0.,-7.68999714943749E-15));
#33357=DIRECTION('',(1.,0.,-1.04744440165294E-14));
#33358=DIRECTION('center_axis',(0.,-1.,0.));
#33359=DIRECTION('ref_axis',(1.,0.,-7.68999714943749E-15));
#33360=DIRECTION('',(1.04744440165294E-14,0.,1.));
#33361=DIRECTION('center_axis',(0.,-1.,0.));
#33362=DIRECTION('ref_axis',(1.,0.,-7.68999714943749E-15));
#33363=DIRECTION('',(-1.,0.,1.04744440165294E-14));
#33364=DIRECTION('center_axis',(0.,-1.,0.));
#33365=DIRECTION('ref_axis',(1.,0.,-1.53799942988749E-14));
#33366=DIRECTION('',(-1.04744440165294E-14,0.,-1.));
#33367=DIRECTION('center_axis',(0.,-1.,0.));
#33368=DIRECTION('ref_axis',(1.,0.,-1.5379994298875E-14));
#33369=DIRECTION('',(1.,0.,-1.04744440165294E-14));
#33370=DIRECTION('center_axis',(0.,-1.,0.));
#33371=DIRECTION('ref_axis',(1.,0.,-1.5379994298875E-14));
#33372=DIRECTION('',(1.04744440165294E-14,0.,1.));
#33373=DIRECTION('center_axis',(0.,-1.,0.));
#33374=DIRECTION('ref_axis',(1.,0.,-1.5379994298875E-14));
#33375=DIRECTION('',(-1.,0.,1.04744440165294E-14));
#33376=DIRECTION('center_axis',(0.,-1.,0.));
#33377=DIRECTION('ref_axis',(1.,0.,-1.53799942988749E-14));
#33378=DIRECTION('',(-1.04744440165294E-14,0.,-1.));
#33379=DIRECTION('center_axis',(0.,-1.,0.));
#33380=DIRECTION('ref_axis',(1.,0.,-1.53799942988749E-14));
#33381=DIRECTION('',(1.,0.,-1.04744440165294E-14));
#33382=DIRECTION('center_axis',(0.,-1.,0.));
#33383=DIRECTION('ref_axis',(1.,0.,-1.5379994298875E-14));
#33384=DIRECTION('',(1.04744440165294E-14,0.,1.));
#33385=DIRECTION('center_axis',(0.,-1.,0.));
#33386=DIRECTION('ref_axis',(1.,0.,-1.5379994298875E-14));
#33387=DIRECTION('',(-1.,0.,1.04744440165294E-14));
#33388=DIRECTION('center_axis',(0.,-1.,0.));
#33389=DIRECTION('ref_axis',(1.,0.,0.));
#33390=DIRECTION('',(-1.04744440165294E-14,0.,-1.));
#33391=DIRECTION('center_axis',(0.,-1.,0.));
#33392=DIRECTION('ref_axis',(1.,0.,0.));
#33393=DIRECTION('',(1.,0.,-1.04744440165294E-14));
#33394=DIRECTION('center_axis',(0.,-1.,0.));
#33395=DIRECTION('ref_axis',(1.,0.,0.));
#33396=DIRECTION('',(1.04744440165294E-14,0.,1.));
#33397=DIRECTION('center_axis',(0.,-1.,0.));
#33398=DIRECTION('ref_axis',(1.,0.,0.));
#33399=DIRECTION('',(-1.,0.,1.04744440165294E-14));
#33400=DIRECTION('center_axis',(0.,-1.,0.));
#33401=DIRECTION('ref_axis',(1.,0.,0.));
#33402=DIRECTION('',(-1.04744440165294E-14,0.,-1.));
#33403=DIRECTION('center_axis',(0.,-1.,0.));
#33404=DIRECTION('ref_axis',(1.,0.,-1.53799942988749E-14));
#33405=DIRECTION('',(1.,0.,-1.04744440165294E-14));
#33406=DIRECTION('center_axis',(0.,-1.,0.));
#33407=DIRECTION('ref_axis',(1.,0.,-1.5379994298875E-14));
#33408=DIRECTION('',(1.04744440165294E-14,0.,1.));
#33409=DIRECTION('center_axis',(0.,-1.,0.));
#33410=DIRECTION('ref_axis',(1.,0.,0.));
#33411=DIRECTION('',(-1.,0.,1.04744440165294E-14));
#33412=DIRECTION('',(0.,0.,1.));
#33413=DIRECTION('center_axis',(0.,1.,0.));
#33414=DIRECTION('ref_axis',(-1.,0.,1.15349957241562E-14));
#33415=DIRECTION('',(1.,0.,-1.04744440165294E-14));
#33416=DIRECTION('center_axis',(0.,1.,0.));
#33417=DIRECTION('ref_axis',(-1.,0.,1.15349957241562E-14));
#33418=DIRECTION('',(1.04744440165294E-14,0.,1.));
#33419=DIRECTION('center_axis',(0.,1.,0.));
#33420=DIRECTION('ref_axis',(-1.,0.,1.15349957241562E-14));
#33421=DIRECTION('',(1.,0.,0.));
#33422=DIRECTION('center_axis',(0.,-1.,0.));
#33423=DIRECTION('ref_axis',(0.,0.,-1.));
#33424=DIRECTION('center_axis',(0.,-1.,0.));
#33425=DIRECTION('ref_axis',(1.,0.,-1.04744440165294E-14));
#33426=DIRECTION('',(1.04744440165294E-14,0.,1.));
#33427=DIRECTION('center_axis',(0.,1.,0.));
#33428=DIRECTION('ref_axis',(-1.,0.,0.));
#33429=DIRECTION('',(-1.,0.,1.04744440165294E-14));
#33430=DIRECTION('center_axis',(0.,1.,0.));
#33431=DIRECTION('ref_axis',(-1.,0.,0.));
#33432=DIRECTION('',(-1.04744440165294E-14,0.,-1.));
#33433=DIRECTION('center_axis',(0.,-1.,0.));
#33434=DIRECTION('ref_axis',(1.,0.,-1.04744440165294E-14));
#33435=DIRECTION('',(1.04744440165294E-14,0.,1.));
#33436=DIRECTION('center_axis',(0.,1.,0.));
#33437=DIRECTION('ref_axis',(-1.,0.,0.));
#33438=DIRECTION('',(-1.,0.,1.04744440165294E-14));
#33439=DIRECTION('center_axis',(0.,1.,0.));
#33440=DIRECTION('ref_axis',(-1.,0.,0.));
#33441=DIRECTION('',(-1.04744440165294E-14,0.,-1.));
#33442=DIRECTION('center_axis',(0.,-1.,0.));
#33443=DIRECTION('ref_axis',(1.,0.,-1.04744440165294E-14));
#33444=DIRECTION('',(1.04744440165294E-14,0.,1.));
#33445=DIRECTION('center_axis',(0.,1.,0.));
#33446=DIRECTION('ref_axis',(-1.,0.,0.));
#33447=DIRECTION('',(-1.,0.,1.04744440165294E-14));
#33448=DIRECTION('center_axis',(0.,1.,0.));
#33449=DIRECTION('ref_axis',(-1.,0.,0.));
#33450=DIRECTION('',(-1.04744440165294E-14,0.,-1.));
#33451=DIRECTION('center_axis',(0.,1.,0.));
#33452=DIRECTION('ref_axis',(-1.,0.,0.));
#33453=DIRECTION('',(1.,0.,-1.04744440165294E-14));
#33454=DIRECTION('center_axis',(0.,1.,0.));
#33455=DIRECTION('ref_axis',(-1.,0.,0.));
#33456=DIRECTION('',(1.04744440165294E-14,0.,1.));
#33457=DIRECTION('center_axis',(0.,1.,0.));
#33458=DIRECTION('ref_axis',(-1.,0.,1.53799942988749E-14));
#33459=DIRECTION('',(-1.,0.,1.04744440165294E-14));
#33460=DIRECTION('center_axis',(0.,1.,0.));
#33461=DIRECTION('ref_axis',(-1.,0.,1.53799942988749E-14));
#33462=DIRECTION('',(-1.04744440165294E-14,0.,-1.));
#33463=DIRECTION('center_axis',(0.,1.,0.));
#33464=DIRECTION('ref_axis',(-1.,0.,1.53799942988749E-14));
#33465=DIRECTION('',(1.,0.,-1.04744440165294E-14));
#33466=DIRECTION('center_axis',(0.,1.,0.));
#33467=DIRECTION('ref_axis',(-1.,0.,1.53799942988749E-14));
#33468=DIRECTION('',(1.04744440165294E-14,0.,1.));
#33469=DIRECTION('center_axis',(0.,1.,0.));
#33470=DIRECTION('ref_axis',(-1.,0.,1.53799942988749E-14));
#33471=DIRECTION('',(-1.,0.,1.04744440165294E-14));
#33472=DIRECTION('center_axis',(0.,1.,0.));
#33473=DIRECTION('ref_axis',(-1.,0.,1.53799942988749E-14));
#33474=DIRECTION('',(-1.04744440165294E-14,0.,-1.));
#33475=DIRECTION('center_axis',(0.,1.,0.));
#33476=DIRECTION('ref_axis',(-1.,0.,0.));
#33477=DIRECTION('',(1.,0.,-1.04744440165294E-14));
#33478=DIRECTION('center_axis',(0.,1.,0.));
#33479=DIRECTION('ref_axis',(-1.,0.,0.));
#33480=DIRECTION('',(1.04744440165294E-14,0.,1.));
#33481=DIRECTION('center_axis',(0.,1.,0.));
#33482=DIRECTION('ref_axis',(-1.,0.,0.));
#33483=DIRECTION('',(-1.,0.,1.04744440165294E-14));
#33484=DIRECTION('center_axis',(0.,1.,0.));
#33485=DIRECTION('ref_axis',(-1.,0.,0.));
#33486=DIRECTION('',(-1.04744440165294E-14,0.,-1.));
#33487=DIRECTION('center_axis',(0.,1.,0.));
#33488=DIRECTION('ref_axis',(-1.,0.,0.));
#33489=DIRECTION('',(1.,0.,-1.04744440165294E-14));
#33490=DIRECTION('center_axis',(0.,1.,0.));
#33491=DIRECTION('ref_axis',(-1.,0.,0.));
#33492=DIRECTION('',(1.04744440165294E-14,0.,1.));
#33493=DIRECTION('center_axis',(0.,1.,0.));
#33494=DIRECTION('ref_axis',(-1.,0.,1.53799942988749E-14));
#33495=DIRECTION('',(-1.,0.,1.04744440165294E-14));
#33496=DIRECTION('center_axis',(0.,1.,0.));
#33497=DIRECTION('ref_axis',(-1.,0.,1.53799942988749E-14));
#33498=DIRECTION('',(-1.04744440165294E-14,0.,-1.));
#33499=DIRECTION('center_axis',(0.,1.,0.));
#33500=DIRECTION('ref_axis',(-1.,0.,1.5379994298875E-14));
#33501=DIRECTION('',(1.,0.,-1.04744440165294E-14));
#33502=DIRECTION('center_axis',(0.,1.,0.));
#33503=DIRECTION('ref_axis',(-1.,0.,1.5379994298875E-14));
#33504=DIRECTION('',(1.04744440165294E-14,0.,1.));
#33505=DIRECTION('center_axis',(0.,1.,0.));
#33506=DIRECTION('ref_axis',(-1.,0.,1.5379994298875E-14));
#33507=DIRECTION('',(-1.,0.,1.04744440165294E-14));
#33508=DIRECTION('center_axis',(0.,1.,0.));
#33509=DIRECTION('ref_axis',(-1.,0.,1.5379994298875E-14));
#33510=DIRECTION('',(-1.04744440165294E-14,0.,-1.));
#33511=DIRECTION('center_axis',(0.,1.,0.));
#33512=DIRECTION('ref_axis',(-1.,0.,1.5379994298875E-14));
#33513=DIRECTION('',(1.,0.,-1.04744440165294E-14));
#33514=DIRECTION('center_axis',(0.,1.,0.));
#33515=DIRECTION('ref_axis',(-1.,0.,1.5379994298875E-14));
#33516=DIRECTION('',(1.04744440165294E-14,0.,1.));
#33517=DIRECTION('center_axis',(0.,1.,0.));
#33518=DIRECTION('ref_axis',(-1.,0.,1.5379994298875E-14));
#33519=DIRECTION('',(-1.,0.,1.04744440165294E-14));
#33520=DIRECTION('center_axis',(0.,1.,0.));
#33521=DIRECTION('ref_axis',(-1.,0.,1.5379994298875E-14));
#33522=DIRECTION('',(-1.04744440165294E-14,0.,-1.));
#33523=DIRECTION('center_axis',(0.,1.,0.));
#33524=DIRECTION('ref_axis',(-1.,0.,0.));
#33525=DIRECTION('',(1.,0.,-1.04744440165294E-14));
#33526=DIRECTION('center_axis',(0.,1.,0.));
#33527=DIRECTION('ref_axis',(-1.,0.,0.));
#33528=DIRECTION('',(1.04744440165294E-14,0.,1.));
#33529=DIRECTION('center_axis',(0.,1.,0.));
#33530=DIRECTION('ref_axis',(-1.,0.,0.));
#33531=DIRECTION('',(-1.,0.,1.04744440165294E-14));
#33532=DIRECTION('center_axis',(0.,1.,0.));
#33533=DIRECTION('ref_axis',(-1.,0.,0.));
#33534=DIRECTION('',(-1.04744440165294E-14,0.,-1.));
#33535=DIRECTION('center_axis',(0.,1.,0.));
#33536=DIRECTION('ref_axis',(-1.,0.,0.));
#33537=DIRECTION('',(1.,0.,-1.04744440165294E-14));
#33538=DIRECTION('center_axis',(0.,1.,0.));
#33539=DIRECTION('ref_axis',(-1.,0.,0.));
#33540=DIRECTION('',(1.04744440165294E-14,0.,1.));
#33541=DIRECTION('center_axis',(0.,1.,0.));
#33542=DIRECTION('ref_axis',(-1.,0.,1.5379994298875E-14));
#33543=DIRECTION('',(-1.,0.,1.04744440165294E-14));
#33544=DIRECTION('center_axis',(0.,1.,0.));
#33545=DIRECTION('ref_axis',(-1.,0.,1.5379994298875E-14));
#33546=DIRECTION('',(-1.04744440165294E-14,0.,-1.));
#33547=DIRECTION('center_axis',(0.,1.,0.));
#33548=DIRECTION('ref_axis',(-1.,0.,7.68999714943749E-15));
#33549=DIRECTION('',(1.,0.,-1.04744440165294E-14));
#33550=DIRECTION('center_axis',(0.,1.,0.));
#33551=DIRECTION('ref_axis',(-1.,0.,7.68999714943749E-15));
#33552=DIRECTION('',(1.04744440165294E-14,0.,1.));
#33553=DIRECTION('center_axis',(0.,1.,0.));
#33554=DIRECTION('ref_axis',(-1.,0.,7.68999714943749E-15));
#33555=DIRECTION('',(-1.,0.,1.04744440165294E-14));
#33556=DIRECTION('center_axis',(0.,1.,0.));
#33557=DIRECTION('ref_axis',(-1.,0.,7.68999714943749E-15));
#33558=DIRECTION('',(-1.04744440165294E-14,0.,-1.));
#33559=DIRECTION('center_axis',(0.,1.,0.));
#33560=DIRECTION('ref_axis',(-1.,0.,1.53799942988749E-14));
#33561=DIRECTION('',(1.,0.,-1.04744440165294E-14));
#33562=DIRECTION('center_axis',(0.,1.,0.));
#33563=DIRECTION('ref_axis',(-1.,0.,1.5379994298875E-14));
#33564=DIRECTION('',(1.04744440165294E-14,0.,1.));
#33565=DIRECTION('center_axis',(0.,1.,0.));
#33566=DIRECTION('ref_axis',(-1.,0.,1.5379994298875E-14));
#33567=DIRECTION('',(-1.,0.,1.04744440165294E-14));
#33568=DIRECTION('center_axis',(0.,1.,0.));
#33569=DIRECTION('ref_axis',(-1.,0.,1.5379994298875E-14));
#33570=DIRECTION('',(-1.04744440165294E-14,0.,-1.));
#33571=DIRECTION('center_axis',(0.,1.,0.));
#33572=DIRECTION('ref_axis',(-1.,0.,1.53799942988749E-14));
#33573=DIRECTION('',(1.,0.,-1.04744440165294E-14));
#33574=DIRECTION('center_axis',(0.,1.,0.));
#33575=DIRECTION('ref_axis',(-1.,0.,1.5379994298875E-14));
#33576=DIRECTION('',(1.04744440165294E-14,0.,1.));
#33577=DIRECTION('center_axis',(0.,1.,0.));
#33578=DIRECTION('ref_axis',(-1.,0.,1.5379994298875E-14));
#33579=DIRECTION('',(-1.,0.,1.04744440165294E-14));
#33580=DIRECTION('center_axis',(0.,1.,0.));
#33581=DIRECTION('ref_axis',(-1.,0.,1.53799942988749E-14));
#33582=DIRECTION('',(-1.04744440165294E-14,0.,-1.));
#33583=DIRECTION('center_axis',(0.,1.,0.));
#33584=DIRECTION('ref_axis',(-1.,0.,0.));
#33585=DIRECTION('',(1.,0.,-1.04744440165294E-14));
#33586=DIRECTION('center_axis',(0.,1.,0.));
#33587=DIRECTION('ref_axis',(-1.,0.,0.));
#33588=DIRECTION('',(1.04744440165294E-14,0.,1.));
#33589=DIRECTION('center_axis',(0.,1.,0.));
#33590=DIRECTION('ref_axis',(-1.,0.,0.));
#33591=DIRECTION('',(-1.,0.,1.04744440165294E-14));
#33592=DIRECTION('center_axis',(0.,1.,0.));
#33593=DIRECTION('ref_axis',(-1.,0.,0.));
#33594=DIRECTION('',(-1.04744440165294E-14,0.,-1.));
#33595=DIRECTION('center_axis',(0.,1.,0.));
#33596=DIRECTION('ref_axis',(-1.,0.,0.));
#33597=DIRECTION('',(1.,0.,-1.04744440165294E-14));
#33598=DIRECTION('center_axis',(0.,1.,0.));
#33599=DIRECTION('ref_axis',(-1.,0.,0.));
#33600=DIRECTION('',(1.04744440165294E-14,0.,1.));
#33601=DIRECTION('center_axis',(0.,1.,0.));
#33602=DIRECTION('ref_axis',(-1.,0.,1.5379994298875E-14));
#33603=DIRECTION('',(-1.,0.,1.04744440165294E-14));
#33604=DIRECTION('center_axis',(0.,1.,0.));
#33605=DIRECTION('ref_axis',(-1.,0.,1.53799942988749E-14));
#33606=DIRECTION('',(-1.04744440165294E-14,0.,-1.));
#33607=DIRECTION('center_axis',(0.,1.,0.));
#33608=DIRECTION('ref_axis',(0.,0.,1.));
#33609=DIRECTION('',(-3.49148133884313E-15,0.,-1.));
#33610=DIRECTION('center_axis',(0.,-1.,0.));
#33611=DIRECTION('ref_axis',(-1.,0.,0.));
#33612=DIRECTION('',(1.,0.,-3.49148133884313E-15));
#33613=DIRECTION('center_axis',(-2.52399942166707E-8,-0.999999999999998,
6.5226827776597E-8));
#33614=DIRECTION('ref_axis',(0.931305370866498,2.52035365923731E-10,0.364239352892044));
#33615=DIRECTION('center_axis',(0.,-1.,0.));
#33616=DIRECTION('ref_axis',(0.,0.,-1.));
#33617=DIRECTION('center_axis',(6.52268277765997E-8,0.999999999999998,-2.52399942166698E-8));
#33618=DIRECTION('ref_axis',(0.36423935289228,-2.52035365943306E-10,0.931305370866406));
#33619=DIRECTION('',(0.,0.,-1.));
#33620=DIRECTION('center_axis',(0.,1.,0.));
#33621=DIRECTION('ref_axis',(0.,0.,1.));
#33622=DIRECTION('',(1.,0.,0.));
#33623=DIRECTION('center_axis',(0.,1.,0.));
#33624=DIRECTION('ref_axis',(0.,0.,1.));
#33625=DIRECTION('',(-3.49148133884313E-15,0.,-1.));
#33626=DIRECTION('center_axis',(0.,-1.,0.));
#33627=DIRECTION('ref_axis',(-1.,0.,0.));
#33628=DIRECTION('',(1.,0.,-3.49148133884313E-15));
#33629=DIRECTION('center_axis',(0.,1.,0.));
#33630=DIRECTION('ref_axis',(0.,0.,1.));
#33631=DIRECTION('',(0.,0.,-1.));
#33632=DIRECTION('center_axis',(0.,1.,0.));
#33633=DIRECTION('ref_axis',(0.,0.,1.));
#33634=DIRECTION('',(1.,0.,0.));
#33635=DIRECTION('center_axis',(0.,1.,0.));
#33636=DIRECTION('ref_axis',(0.,0.,1.));
#33637=DIRECTION('',(-3.49148133884313E-15,0.,-1.));
#33638=DIRECTION('center_axis',(0.,-1.,0.));
#33639=DIRECTION('ref_axis',(-1.,0.,0.));
#33640=DIRECTION('',(1.,0.,-3.49148133884313E-15));
#33641=DIRECTION('center_axis',(0.,1.,0.));
#33642=DIRECTION('ref_axis',(0.,0.,1.));
#33643=DIRECTION('',(0.,0.,-1.));
#33644=DIRECTION('center_axis',(0.,1.,0.));
#33645=DIRECTION('ref_axis',(0.,0.,1.));
#33646=DIRECTION('',(1.,0.,0.));
#33647=DIRECTION('center_axis',(0.,1.,0.));
#33648=DIRECTION('ref_axis',(0.,0.,1.));
#33649=DIRECTION('',(-3.49148133884313E-15,0.,-1.));
#33650=DIRECTION('center_axis',(0.,-1.,0.));
#33651=DIRECTION('ref_axis',(-1.,0.,0.));
#33652=DIRECTION('',(1.,0.,-3.49148133884313E-15));
#33653=DIRECTION('center_axis',(0.,1.,0.));
#33654=DIRECTION('ref_axis',(0.,0.,1.));
#33655=DIRECTION('',(0.,0.,-1.));
#33656=DIRECTION('center_axis',(0.,1.,0.));
#33657=DIRECTION('ref_axis',(0.,0.,1.));
#33658=DIRECTION('',(1.,0.,0.));
#33659=DIRECTION('',(0.,0.,-1.));
#33660=DIRECTION('center_axis',(0.,1.,0.));
#33661=DIRECTION('ref_axis',(0.,0.,1.));
#33662=DIRECTION('',(-1.,0.,0.));
#33663=DIRECTION('center_axis',(0.,1.,0.));
#33664=DIRECTION('ref_axis',(0.,0.,1.));
#33665=DIRECTION('',(0.,0.,1.));
#33666=DIRECTION('center_axis',(0.,-1.,0.));
#33667=DIRECTION('ref_axis',(0.,0.,-1.));
#33668=DIRECTION('',(-1.,0.,0.));
#33669=DIRECTION('center_axis',(0.,-1.,0.));
#33670=DIRECTION('ref_axis',(0.,0.,-1.));
#33671=DIRECTION('',(0.,0.,-1.));
#33672=DIRECTION('center_axis',(0.,1.,0.));
#33673=DIRECTION('ref_axis',(0.,0.,1.));
#33674=DIRECTION('',(-1.,0.,0.));
#33675=DIRECTION('center_axis',(0.,1.,0.));
#33676=DIRECTION('ref_axis',(0.,0.,1.));
#33677=DIRECTION('',(0.,0.,1.));
#33678=DIRECTION('center_axis',(0.,-1.,0.));
#33679=DIRECTION('ref_axis',(0.,0.,-1.));
#33680=DIRECTION('',(-1.,0.,0.));
#33681=DIRECTION('center_axis',(0.,-1.,0.));
#33682=DIRECTION('ref_axis',(0.,0.,-1.));
#33683=DIRECTION('',(0.,0.,-1.));
#33684=DIRECTION('center_axis',(0.,1.,0.));
#33685=DIRECTION('ref_axis',(0.,0.,1.));
#33686=DIRECTION('',(-1.,0.,0.));
#33687=DIRECTION('center_axis',(0.,1.,0.));
#33688=DIRECTION('ref_axis',(0.,0.,1.));
#33689=DIRECTION('',(0.,0.,1.));
#33690=DIRECTION('center_axis',(0.,-1.,0.));
#33691=DIRECTION('ref_axis',(0.,0.,-1.));
#33692=DIRECTION('',(-1.,0.,0.));
#33693=DIRECTION('center_axis',(0.,-1.,0.));
#33694=DIRECTION('ref_axis',(0.,0.,-1.));
#33695=DIRECTION('',(0.,0.,-1.));
#33696=DIRECTION('center_axis',(0.,1.,0.));
#33697=DIRECTION('ref_axis',(0.,0.,1.));
#33698=DIRECTION('',(-1.,0.,0.));
#33699=DIRECTION('center_axis',(0.,1.,0.));
#33700=DIRECTION('ref_axis',(0.,0.,1.));
#33701=DIRECTION('',(0.,0.,1.));
#33702=DIRECTION('center_axis',(0.,-1.,0.));
#33703=DIRECTION('ref_axis',(0.,0.,-1.));
#33704=DIRECTION('',(-1.,0.,0.));
#33705=DIRECTION('center_axis',(0.,-1.,0.));
#33706=DIRECTION('ref_axis',(0.,0.,-1.));
#33707=DIRECTION('',(0.,0.,-1.));
#33708=DIRECTION('center_axis',(0.,1.,0.));
#33709=DIRECTION('ref_axis',(0.,0.,1.));
#33710=DIRECTION('',(-1.,0.,0.));
#33711=DIRECTION('center_axis',(0.,1.,0.));
#33712=DIRECTION('ref_axis',(0.,0.,1.));
#33713=DIRECTION('',(0.,0.,1.));
#33714=DIRECTION('center_axis',(0.,-1.,0.));
#33715=DIRECTION('ref_axis',(0.,0.,-1.));
#33716=DIRECTION('',(-1.,0.,0.));
#33717=DIRECTION('center_axis',(0.,-1.,0.));
#33718=DIRECTION('ref_axis',(0.,0.,-1.));
#33719=DIRECTION('',(0.,0.,-1.));
#33720=DIRECTION('center_axis',(0.,1.,0.));
#33721=DIRECTION('ref_axis',(0.,0.,1.));
#33722=DIRECTION('',(-1.,0.,0.));
#33723=DIRECTION('center_axis',(0.,1.,0.));
#33724=DIRECTION('ref_axis',(0.,0.,1.));
#33725=DIRECTION('',(-1.,0.,0.));
#33726=DIRECTION('center_axis',(0.,-1.,0.));
#33727=DIRECTION('ref_axis',(0.,0.,-1.));
#33728=DIRECTION('',(0.,0.,-1.));
#33729=DIRECTION('center_axis',(0.,1.,0.));
#33730=DIRECTION('ref_axis',(0.,0.,1.));
#33731=DIRECTION('',(-1.,0.,0.));
#33732=DIRECTION('center_axis',(0.,1.,0.));
#33733=DIRECTION('ref_axis',(0.,0.,1.));
#33734=DIRECTION('',(0.,0.,1.));
#33735=DIRECTION('center_axis',(0.,-1.,0.));
#33736=DIRECTION('ref_axis',(0.,0.,-1.));
#33737=DIRECTION('',(-1.,0.,0.));
#33738=DIRECTION('center_axis',(0.,-1.,0.));
#33739=DIRECTION('ref_axis',(0.,0.,-1.));
#33740=DIRECTION('center_axis',(0.,1.,0.));
#33741=DIRECTION('ref_axis',(0.,0.,1.));
#33742=DIRECTION('',(-1.,0.,0.));
#33743=DIRECTION('center_axis',(0.,-1.,0.));
#33744=DIRECTION('ref_axis',(0.,0.,-1.));
#33745=DIRECTION('',(0.,0.,-1.));
#33746=DIRECTION('center_axis',(0.,-1.,0.));
#33747=DIRECTION('ref_axis',(0.,0.,-1.));
#33748=DIRECTION('',(1.,0.,0.));
#33749=DIRECTION('center_axis',(0.,1.,0.));
#33750=DIRECTION('ref_axis',(0.,0.,1.));
#33751=DIRECTION('',(-1.,0.,0.));
#33752=DIRECTION('center_axis',(0.,-1.,0.));
#33753=DIRECTION('ref_axis',(0.,0.,-1.));
#33754=DIRECTION('',(0.,0.,-1.));
#33755=DIRECTION('center_axis',(0.,-1.,0.));
#33756=DIRECTION('ref_axis',(0.,0.,-1.));
#33757=DIRECTION('',(1.,0.,0.));
#33758=DIRECTION('center_axis',(0.,1.,0.));
#33759=DIRECTION('ref_axis',(0.,0.,1.));
#33760=DIRECTION('',(-1.,0.,0.));
#33761=DIRECTION('center_axis',(0.,-1.,0.));
#33762=DIRECTION('ref_axis',(0.,0.,-1.));
#33763=DIRECTION('',(0.,0.,-1.));
#33764=DIRECTION('center_axis',(0.,-1.,0.));
#33765=DIRECTION('ref_axis',(0.,0.,-1.));
#33766=DIRECTION('',(1.,0.,0.));
#33767=DIRECTION('center_axis',(0.,-1.,0.));
#33768=DIRECTION('ref_axis',(0.,0.,-1.));
#33769=DIRECTION('',(-1.,0.,0.));
#33770=DIRECTION('center_axis',(0.,-1.,0.));
#33771=DIRECTION('ref_axis',(0.,0.,-1.));
#33772=DIRECTION('',(0.,0.,-1.));
#33773=DIRECTION('center_axis',(0.,-1.,0.));
#33774=DIRECTION('ref_axis',(0.,0.,-1.));
#33775=DIRECTION('',(1.,0.,0.));
#33776=DIRECTION('center_axis',(0.,-1.,0.));
#33777=DIRECTION('ref_axis',(0.,0.,-1.));
#33778=DIRECTION('',(0.,0.,1.));
#33779=DIRECTION('center_axis',(0.,-1.,0.));
#33780=DIRECTION('ref_axis',(0.,0.,-1.));
#33781=DIRECTION('',(-1.,0.,0.));
#33782=DIRECTION('center_axis',(0.,-1.,0.));
#33783=DIRECTION('ref_axis',(0.,0.,-1.));
#33784=DIRECTION('',(0.,0.,-1.));
#33785=DIRECTION('center_axis',(0.,-1.,0.));
#33786=DIRECTION('ref_axis',(0.,0.,-1.));
#33787=DIRECTION('',(1.,0.,0.));
#33788=DIRECTION('center_axis',(0.,-1.,0.));
#33789=DIRECTION('ref_axis',(0.,0.,-1.));
#33790=DIRECTION('',(0.,0.,1.));
#33791=DIRECTION('center_axis',(0.,-1.,0.));
#33792=DIRECTION('ref_axis',(0.,0.,-1.));
#33793=DIRECTION('',(-1.,0.,0.));
#33794=DIRECTION('center_axis',(0.,-1.,0.));
#33795=DIRECTION('ref_axis',(0.,0.,-1.));
#33796=DIRECTION('',(0.,0.,-1.));
#33797=DIRECTION('center_axis',(0.,-1.,0.));
#33798=DIRECTION('ref_axis',(0.,0.,-1.));
#33799=DIRECTION('',(1.,0.,0.));
#33800=DIRECTION('center_axis',(0.,-1.,0.));
#33801=DIRECTION('ref_axis',(0.,0.,-1.));
#33802=DIRECTION('',(0.,0.,1.));
#33803=DIRECTION('center_axis',(0.,-1.,0.));
#33804=DIRECTION('ref_axis',(0.,0.,-1.));
#33805=DIRECTION('',(-1.,0.,0.));
#33806=DIRECTION('center_axis',(0.,-1.,0.));
#33807=DIRECTION('ref_axis',(0.,0.,-1.));
#33808=DIRECTION('',(0.,0.,-1.));
#33809=DIRECTION('center_axis',(0.,-1.,0.));
#33810=DIRECTION('ref_axis',(0.,0.,-1.));
#33811=DIRECTION('',(1.,0.,0.));
#33812=DIRECTION('center_axis',(0.,-1.,0.));
#33813=DIRECTION('ref_axis',(0.,0.,-1.));
#33814=DIRECTION('',(0.,0.,1.));
#33815=DIRECTION('center_axis',(0.,-1.,0.));
#33816=DIRECTION('ref_axis',(0.,0.,-1.));
#33817=DIRECTION('',(-1.,0.,0.));
#33818=DIRECTION('center_axis',(0.,-1.,0.));
#33819=DIRECTION('ref_axis',(0.,0.,-1.));
#33820=DIRECTION('',(0.,0.,-1.));
#33821=DIRECTION('center_axis',(0.,-1.,0.));
#33822=DIRECTION('ref_axis',(0.,0.,-1.));
#33823=DIRECTION('',(1.,0.,0.));
#33824=DIRECTION('center_axis',(0.,-1.,0.));
#33825=DIRECTION('ref_axis',(0.,0.,-1.));
#33826=DIRECTION('',(0.,0.,1.));
#33827=DIRECTION('center_axis',(0.,-1.,0.));
#33828=DIRECTION('ref_axis',(0.,0.,-1.));
#33829=DIRECTION('',(-1.,0.,0.));
#33830=DIRECTION('center_axis',(0.,-1.,0.));
#33831=DIRECTION('ref_axis',(0.,0.,-1.));
#33832=DIRECTION('',(0.,0.,-1.));
#33833=DIRECTION('center_axis',(0.,-1.,0.));
#33834=DIRECTION('ref_axis',(0.,0.,-1.));
#33835=DIRECTION('',(1.,0.,0.));
#33836=DIRECTION('center_axis',(0.,-1.,0.));
#33837=DIRECTION('ref_axis',(0.,0.,-1.));
#33838=DIRECTION('',(0.,0.,1.));
#33839=DIRECTION('center_axis',(0.,-1.,0.));
#33840=DIRECTION('ref_axis',(0.,0.,-1.));
#33841=DIRECTION('',(-1.,0.,0.));
#33842=DIRECTION('center_axis',(0.,-1.,0.));
#33843=DIRECTION('ref_axis',(0.,0.,-1.));
#33844=DIRECTION('',(0.,0.,-1.));
#33845=DIRECTION('center_axis',(0.,-1.,0.));
#33846=DIRECTION('ref_axis',(0.,0.,-1.));
#33847=DIRECTION('',(1.,0.,0.));
#33848=DIRECTION('center_axis',(0.,-1.,0.));
#33849=DIRECTION('ref_axis',(0.,0.,-1.));
#33850=DIRECTION('',(0.,0.,1.));
#33851=DIRECTION('center_axis',(0.,-1.,0.));
#33852=DIRECTION('ref_axis',(0.,0.,-1.));
#33853=DIRECTION('',(-1.,0.,0.));
#33854=DIRECTION('center_axis',(0.,-1.,0.));
#33855=DIRECTION('ref_axis',(0.,0.,-1.));
#33856=DIRECTION('',(0.,0.,-1.));
#33857=DIRECTION('center_axis',(0.,-1.,0.));
#33858=DIRECTION('ref_axis',(0.,0.,-1.));
#33859=DIRECTION('',(1.,0.,0.));
#33860=DIRECTION('center_axis',(0.,-1.,0.));
#33861=DIRECTION('ref_axis',(0.,0.,-1.));
#33862=DIRECTION('',(0.,0.,1.));
#33863=DIRECTION('center_axis',(0.,-1.,0.));
#33864=DIRECTION('ref_axis',(0.,0.,-1.));
#33865=DIRECTION('',(-1.,0.,0.));
#33866=DIRECTION('center_axis',(0.,-1.,0.));
#33867=DIRECTION('ref_axis',(0.,0.,-1.));
#33868=DIRECTION('',(0.,0.,-1.));
#33869=DIRECTION('center_axis',(0.,-1.,0.));
#33870=DIRECTION('ref_axis',(0.,0.,-1.));
#33871=DIRECTION('',(1.,0.,0.));
#33872=DIRECTION('center_axis',(0.,-1.,0.));
#33873=DIRECTION('ref_axis',(0.,0.,-1.));
#33874=DIRECTION('',(0.,0.,1.));
#33875=DIRECTION('center_axis',(0.,-1.,0.));
#33876=DIRECTION('ref_axis',(0.,0.,-1.));
#33877=DIRECTION('',(-1.,0.,0.));
#33878=DIRECTION('center_axis',(0.,-1.,0.));
#33879=DIRECTION('ref_axis',(0.,0.,-1.));
#33880=DIRECTION('',(0.,0.,-1.));
#33881=DIRECTION('center_axis',(0.,-1.,0.));
#33882=DIRECTION('ref_axis',(0.,0.,-1.));
#33883=DIRECTION('',(1.,0.,0.));
#33884=DIRECTION('center_axis',(0.,-1.,0.));
#33885=DIRECTION('ref_axis',(0.,0.,-1.));
#33886=DIRECTION('',(0.,0.,1.));
#33887=DIRECTION('center_axis',(0.,-1.,0.));
#33888=DIRECTION('ref_axis',(0.,0.,-1.));
#33889=DIRECTION('',(-1.,0.,0.));
#33890=DIRECTION('center_axis',(0.,-1.,0.));
#33891=DIRECTION('ref_axis',(0.,0.,-1.));
#33892=DIRECTION('',(0.,0.,-1.));
#33893=DIRECTION('center_axis',(0.,-1.,0.));
#33894=DIRECTION('ref_axis',(0.,0.,-1.));
#33895=DIRECTION('',(1.,0.,0.));
#33896=DIRECTION('center_axis',(0.,-1.,0.));
#33897=DIRECTION('ref_axis',(0.,0.,-1.));
#33898=DIRECTION('',(0.,0.,1.));
#33899=DIRECTION('center_axis',(0.,-1.,0.));
#33900=DIRECTION('ref_axis',(0.,0.,-1.));
#33901=DIRECTION('',(-1.,0.,0.));
#33902=DIRECTION('center_axis',(0.,-1.,0.));
#33903=DIRECTION('ref_axis',(0.,0.,-1.));
#33904=DIRECTION('',(0.,0.,-1.));
#33905=DIRECTION('center_axis',(0.,-1.,0.));
#33906=DIRECTION('ref_axis',(0.,0.,-1.));
#33907=DIRECTION('',(1.,0.,0.));
#33908=DIRECTION('center_axis',(0.,-1.,0.));
#33909=DIRECTION('ref_axis',(0.,0.,-1.));
#33910=DIRECTION('',(0.,0.,1.));
#33911=DIRECTION('center_axis',(0.,-1.,0.));
#33912=DIRECTION('ref_axis',(0.,0.,-1.));
#33913=DIRECTION('',(-1.,0.,0.));
#33914=DIRECTION('center_axis',(0.,-1.,0.));
#33915=DIRECTION('ref_axis',(0.,0.,-1.));
#33916=DIRECTION('',(0.,0.,-1.));
#33917=DIRECTION('center_axis',(0.,-1.,0.));
#33918=DIRECTION('ref_axis',(0.,0.,-1.));
#33919=DIRECTION('',(1.,0.,0.));
#33920=DIRECTION('center_axis',(0.,-1.,0.));
#33921=DIRECTION('ref_axis',(0.,0.,-1.));
#33922=DIRECTION('',(0.,0.,1.));
#33923=DIRECTION('',(1.,0.,-3.49148133884313E-15));
#33924=DIRECTION('center_axis',(0.,1.,0.));
#33925=DIRECTION('ref_axis',(0.,0.,1.));
#33926=DIRECTION('',(0.,0.,-1.));
#33927=DIRECTION('center_axis',(0.,1.,0.));
#33928=DIRECTION('ref_axis',(0.,0.,1.));
#33929=DIRECTION('',(1.,0.,0.));
#33930=DIRECTION('center_axis',(0.,1.,0.));
#33931=DIRECTION('ref_axis',(0.,0.,1.));
#33932=DIRECTION('',(-3.49148133884313E-15,0.,-1.));
#33933=DIRECTION('center_axis',(0.,-1.,0.));
#33934=DIRECTION('ref_axis',(-1.,0.,3.84499857471875E-15));
#33935=DIRECTION('center_axis',(0.,-1.,0.));
#33936=DIRECTION('ref_axis',(0.,0.,-1.));
#33937=DIRECTION('',(1.,0.,0.));
#33938=DIRECTION('center_axis',(0.,1.,0.));
#33939=DIRECTION('ref_axis',(0.,0.,1.));
#33940=DIRECTION('',(0.,0.,1.));
#33941=DIRECTION('center_axis',(0.,1.,0.));
#33942=DIRECTION('ref_axis',(0.,0.,1.));
#33943=DIRECTION('',(-1.,0.,0.));
#33944=DIRECTION('center_axis',(0.,-1.,0.));
#33945=DIRECTION('ref_axis',(0.,0.,-1.));
#33946=DIRECTION('',(1.,0.,0.));
#33947=DIRECTION('center_axis',(0.,1.,0.));
#33948=DIRECTION('ref_axis',(0.,0.,1.));
#33949=DIRECTION('',(0.,0.,1.));
#33950=DIRECTION('center_axis',(0.,1.,0.));
#33951=DIRECTION('ref_axis',(0.,0.,1.));
#33952=DIRECTION('',(-1.,0.,0.));
#33953=DIRECTION('center_axis',(0.,-1.,0.));
#33954=DIRECTION('ref_axis',(0.,0.,-1.));
#33955=DIRECTION('',(1.,0.,0.));
#33956=DIRECTION('center_axis',(0.,1.,0.));
#33957=DIRECTION('ref_axis',(0.,0.,1.));
#33958=DIRECTION('',(0.,0.,1.));
#33959=DIRECTION('center_axis',(0.,1.,0.));
#33960=DIRECTION('ref_axis',(0.,0.,1.));
#33961=DIRECTION('',(-1.,0.,0.));
#33962=DIRECTION('center_axis',(0.,1.,0.));
#33963=DIRECTION('ref_axis',(0.,0.,1.));
#33964=DIRECTION('',(0.,0.,-1.));
#33965=DIRECTION('center_axis',(0.,1.,0.));
#33966=DIRECTION('ref_axis',(0.,0.,1.));
#33967=DIRECTION('',(1.,0.,0.));
#33968=DIRECTION('center_axis',(0.,1.,0.));
#33969=DIRECTION('ref_axis',(0.,0.,1.));
#33970=DIRECTION('',(0.,0.,1.));
#33971=DIRECTION('center_axis',(0.,1.,0.));
#33972=DIRECTION('ref_axis',(0.,0.,1.));
#33973=DIRECTION('',(-1.,0.,0.));
#33974=DIRECTION('center_axis',(0.,1.,0.));
#33975=DIRECTION('ref_axis',(0.,0.,1.));
#33976=DIRECTION('',(0.,0.,-1.));
#33977=DIRECTION('center_axis',(0.,1.,0.));
#33978=DIRECTION('ref_axis',(0.,0.,1.));
#33979=DIRECTION('',(1.,0.,0.));
#33980=DIRECTION('center_axis',(0.,1.,0.));
#33981=DIRECTION('ref_axis',(0.,0.,1.));
#33982=DIRECTION('',(0.,0.,1.));
#33983=DIRECTION('center_axis',(0.,1.,0.));
#33984=DIRECTION('ref_axis',(0.,0.,1.));
#33985=DIRECTION('',(-1.,0.,0.));
#33986=DIRECTION('center_axis',(0.,1.,0.));
#33987=DIRECTION('ref_axis',(0.,0.,1.));
#33988=DIRECTION('',(0.,0.,-1.));
#33989=DIRECTION('center_axis',(0.,1.,0.));
#33990=DIRECTION('ref_axis',(0.,0.,1.));
#33991=DIRECTION('',(1.,0.,0.));
#33992=DIRECTION('center_axis',(0.,1.,0.));
#33993=DIRECTION('ref_axis',(0.,0.,1.));
#33994=DIRECTION('',(0.,0.,1.));
#33995=DIRECTION('center_axis',(0.,1.,0.));
#33996=DIRECTION('ref_axis',(0.,0.,1.));
#33997=DIRECTION('',(-1.,0.,0.));
#33998=DIRECTION('center_axis',(0.,1.,0.));
#33999=DIRECTION('ref_axis',(0.,0.,1.));
#34000=DIRECTION('',(0.,0.,-1.));
#34001=DIRECTION('center_axis',(0.,1.,0.));
#34002=DIRECTION('ref_axis',(0.,0.,1.));
#34003=DIRECTION('',(1.,0.,0.));
#34004=DIRECTION('center_axis',(0.,1.,0.));
#34005=DIRECTION('ref_axis',(0.,0.,1.));
#34006=DIRECTION('',(0.,0.,1.));
#34007=DIRECTION('center_axis',(0.,1.,0.));
#34008=DIRECTION('ref_axis',(0.,0.,1.));
#34009=DIRECTION('',(-1.,0.,0.));
#34010=DIRECTION('center_axis',(0.,1.,0.));
#34011=DIRECTION('ref_axis',(0.,0.,1.));
#34012=DIRECTION('',(0.,0.,-1.));
#34013=DIRECTION('center_axis',(0.,1.,0.));
#34014=DIRECTION('ref_axis',(0.,0.,1.));
#34015=DIRECTION('',(1.,0.,0.));
#34016=DIRECTION('center_axis',(0.,1.,0.));
#34017=DIRECTION('ref_axis',(0.,0.,1.));
#34018=DIRECTION('',(0.,0.,1.));
#34019=DIRECTION('center_axis',(0.,1.,0.));
#34020=DIRECTION('ref_axis',(0.,0.,1.));
#34021=DIRECTION('',(-1.,0.,0.));
#34022=DIRECTION('center_axis',(0.,1.,0.));
#34023=DIRECTION('ref_axis',(0.,0.,1.));
#34024=DIRECTION('',(0.,0.,-1.));
#34025=DIRECTION('center_axis',(0.,1.,0.));
#34026=DIRECTION('ref_axis',(0.,0.,1.));
#34027=DIRECTION('',(1.,0.,0.));
#34028=DIRECTION('center_axis',(0.,1.,0.));
#34029=DIRECTION('ref_axis',(0.,0.,1.));
#34030=DIRECTION('',(0.,0.,1.));
#34031=DIRECTION('center_axis',(0.,1.,0.));
#34032=DIRECTION('ref_axis',(0.,0.,1.));
#34033=DIRECTION('',(-1.,0.,0.));
#34034=DIRECTION('center_axis',(0.,1.,0.));
#34035=DIRECTION('ref_axis',(0.,0.,1.));
#34036=DIRECTION('',(0.,0.,-1.));
#34037=DIRECTION('center_axis',(0.,1.,0.));
#34038=DIRECTION('ref_axis',(0.,0.,1.));
#34039=DIRECTION('',(1.,0.,0.));
#34040=DIRECTION('center_axis',(0.,1.,0.));
#34041=DIRECTION('ref_axis',(0.,0.,1.));
#34042=DIRECTION('',(0.,0.,1.));
#34043=DIRECTION('center_axis',(0.,1.,0.));
#34044=DIRECTION('ref_axis',(0.,0.,1.));
#34045=DIRECTION('',(-1.,0.,0.));
#34046=DIRECTION('center_axis',(0.,1.,0.));
#34047=DIRECTION('ref_axis',(0.,0.,1.));
#34048=DIRECTION('',(0.,0.,-1.));
#34049=DIRECTION('center_axis',(0.,1.,0.));
#34050=DIRECTION('ref_axis',(0.,0.,1.));
#34051=DIRECTION('',(1.,0.,0.));
#34052=DIRECTION('center_axis',(0.,1.,0.));
#34053=DIRECTION('ref_axis',(0.,0.,1.));
#34054=DIRECTION('',(0.,0.,1.));
#34055=DIRECTION('center_axis',(0.,1.,0.));
#34056=DIRECTION('ref_axis',(0.,0.,1.));
#34057=DIRECTION('',(-1.,0.,0.));
#34058=DIRECTION('center_axis',(0.,1.,0.));
#34059=DIRECTION('ref_axis',(0.,0.,1.));
#34060=DIRECTION('',(0.,0.,-1.));
#34061=DIRECTION('center_axis',(0.,1.,0.));
#34062=DIRECTION('ref_axis',(0.,0.,1.));
#34063=DIRECTION('',(1.,0.,0.));
#34064=DIRECTION('center_axis',(0.,1.,0.));
#34065=DIRECTION('ref_axis',(0.,0.,1.));
#34066=DIRECTION('',(0.,0.,1.));
#34067=DIRECTION('center_axis',(0.,1.,0.));
#34068=DIRECTION('ref_axis',(0.,0.,1.));
#34069=DIRECTION('',(-1.,0.,0.));
#34070=DIRECTION('center_axis',(0.,1.,0.));
#34071=DIRECTION('ref_axis',(0.,0.,1.));
#34072=DIRECTION('',(0.,0.,-1.));
#34073=DIRECTION('center_axis',(0.,1.,0.));
#34074=DIRECTION('ref_axis',(0.,0.,1.));
#34075=DIRECTION('',(1.,0.,0.));
#34076=DIRECTION('center_axis',(0.,1.,0.));
#34077=DIRECTION('ref_axis',(0.,0.,1.));
#34078=DIRECTION('',(0.,0.,1.));
#34079=DIRECTION('center_axis',(0.,1.,0.));
#34080=DIRECTION('ref_axis',(0.,0.,1.));
#34081=DIRECTION('',(-1.,0.,0.));
#34082=DIRECTION('center_axis',(0.,1.,0.));
#34083=DIRECTION('ref_axis',(0.,0.,1.));
#34084=DIRECTION('',(0.,0.,-1.));
#34085=DIRECTION('center_axis',(0.,1.,0.));
#34086=DIRECTION('ref_axis',(0.,0.,1.));
#34087=DIRECTION('',(1.,0.,0.));
#34088=DIRECTION('center_axis',(0.,1.,0.));
#34089=DIRECTION('ref_axis',(0.,0.,1.));
#34090=DIRECTION('',(0.,0.,1.));
#34091=DIRECTION('center_axis',(0.,1.,0.));
#34092=DIRECTION('ref_axis',(0.,0.,1.));
#34093=DIRECTION('',(-1.,0.,0.));
#34094=DIRECTION('center_axis',(0.,1.,0.));
#34095=DIRECTION('ref_axis',(0.,0.,1.));
#34096=DIRECTION('',(0.,0.,-1.));
#34097=DIRECTION('center_axis',(0.,1.,0.));
#34098=DIRECTION('ref_axis',(0.,0.,1.));
#34099=DIRECTION('',(1.,0.,0.));
#34100=DIRECTION('center_axis',(0.,1.,0.));
#34101=DIRECTION('ref_axis',(0.,0.,1.));
#34102=DIRECTION('',(0.,0.,1.));
#34103=DIRECTION('center_axis',(0.,1.,0.));
#34104=DIRECTION('ref_axis',(0.,0.,1.));
#34105=DIRECTION('',(-1.,0.,0.));
#34106=DIRECTION('center_axis',(0.,1.,0.));
#34107=DIRECTION('ref_axis',(0.,0.,1.));
#34108=DIRECTION('',(0.,0.,-1.));
#34109=DIRECTION('center_axis',(0.,1.,0.));
#34110=DIRECTION('ref_axis',(0.,0.,1.));
#34111=DIRECTION('',(1.,0.,0.));
#34112=DIRECTION('center_axis',(0.,1.,0.));
#34113=DIRECTION('ref_axis',(0.,0.,1.));
#34114=DIRECTION('',(0.,0.,1.));
#34115=DIRECTION('center_axis',(0.,1.,0.));
#34116=DIRECTION('ref_axis',(0.,0.,1.));
#34117=DIRECTION('',(-1.,0.,0.));
#34118=DIRECTION('',(-1.,0.,3.49148133884313E-15));
#34119=DIRECTION('center_axis',(0.,1.,0.));
#34120=DIRECTION('ref_axis',(1.,0.,0.));
#34121=DIRECTION('',(3.49148133884313E-15,0.,1.));
#34122=DIRECTION('center_axis',(0.,1.,0.));
#34123=DIRECTION('ref_axis',(1.,0.,0.));
#34124=DIRECTION('',(1.,0.,-3.49148133884313E-15));
#34125=DIRECTION('center_axis',(0.,-1.,0.));
#34126=DIRECTION('ref_axis',(-1.,0.,0.));
#34127=DIRECTION('',(3.49148133884313E-15,0.,1.));
#34128=DIRECTION('center_axis',(0.,-1.,0.));
#34129=DIRECTION('ref_axis',(-1.,0.,0.));
#34130=DIRECTION('',(-1.,0.,3.49148133884313E-15));
#34131=DIRECTION('center_axis',(0.,1.,0.));
#34132=DIRECTION('ref_axis',(1.,0.,0.));
#34133=DIRECTION('',(3.49148133884313E-15,0.,1.));
#34134=DIRECTION('center_axis',(0.,1.,0.));
#34135=DIRECTION('ref_axis',(1.,0.,0.));
#34136=DIRECTION('',(1.,0.,-3.49148133884313E-15));
#34137=DIRECTION('center_axis',(0.,-1.,0.));
#34138=DIRECTION('ref_axis',(-1.,0.,0.));
#34139=DIRECTION('',(3.49148133884313E-15,0.,1.));
#34140=DIRECTION('center_axis',(0.,-1.,0.));
#34141=DIRECTION('ref_axis',(-1.,0.,0.));
#34142=DIRECTION('',(-1.,0.,3.49148133884313E-15));
#34143=DIRECTION('center_axis',(0.,1.,0.));
#34144=DIRECTION('ref_axis',(1.,0.,0.));
#34145=DIRECTION('',(3.49148133884313E-15,0.,1.));
#34146=DIRECTION('center_axis',(0.,1.,0.));
#34147=DIRECTION('ref_axis',(1.,0.,0.));
#34148=DIRECTION('',(1.,0.,-3.49148133884313E-15));
#34149=DIRECTION('center_axis',(0.,-1.,0.));
#34150=DIRECTION('ref_axis',(-1.,0.,0.));
#34151=DIRECTION('',(3.49148133884313E-15,0.,1.));
#34152=DIRECTION('center_axis',(0.,-1.,0.));
#34153=DIRECTION('ref_axis',(-1.,0.,0.));
#34154=DIRECTION('',(-1.,0.,3.49148133884313E-15));
#34155=DIRECTION('center_axis',(0.,1.,0.));
#34156=DIRECTION('ref_axis',(1.,0.,0.));
#34157=DIRECTION('',(3.49148133884313E-15,0.,1.));
#34158=DIRECTION('center_axis',(0.,1.,0.));
#34159=DIRECTION('ref_axis',(1.,0.,0.));
#34160=DIRECTION('',(1.,0.,-3.49148133884313E-15));
#34161=DIRECTION('center_axis',(0.,-1.,0.));
#34162=DIRECTION('ref_axis',(-1.,0.,0.));
#34163=DIRECTION('',(3.49148133884313E-15,0.,1.));
#34164=DIRECTION('center_axis',(0.,-1.,0.));
#34165=DIRECTION('ref_axis',(-1.,0.,0.));
#34166=DIRECTION('',(-1.,0.,3.49148133884313E-15));
#34167=DIRECTION('center_axis',(0.,1.,0.));
#34168=DIRECTION('ref_axis',(1.,0.,0.));
#34169=DIRECTION('',(3.49148133884313E-15,0.,1.));
#34170=DIRECTION('center_axis',(0.,1.,0.));
#34171=DIRECTION('ref_axis',(1.,0.,0.));
#34172=DIRECTION('',(1.,0.,-3.49148133884313E-15));
#34173=DIRECTION('center_axis',(0.,-1.,0.));
#34174=DIRECTION('ref_axis',(-1.,0.,0.));
#34175=DIRECTION('',(3.49148133884313E-15,0.,1.));
#34176=DIRECTION('center_axis',(0.,-1.,0.));
#34177=DIRECTION('ref_axis',(-1.,0.,0.));
#34178=DIRECTION('',(-1.,0.,3.49148133884313E-15));
#34179=DIRECTION('center_axis',(0.,1.,0.));
#34180=DIRECTION('ref_axis',(1.,0.,0.));
#34181=DIRECTION('',(3.49148133884313E-15,0.,1.));
#34182=DIRECTION('center_axis',(0.,1.,0.));
#34183=DIRECTION('ref_axis',(1.,0.,-3.49148133884313E-15));
#34184=DIRECTION('',(3.49148133884313E-15,0.,1.));
#34185=DIRECTION('center_axis',(0.,-1.,0.));
#34186=DIRECTION('ref_axis',(-1.,0.,0.));
#34187=DIRECTION('',(-1.,0.,3.49148133884313E-15));
#34188=DIRECTION('center_axis',(0.,1.,0.));
#34189=DIRECTION('ref_axis',(1.,0.,-3.84499857471874E-15));
#34190=DIRECTION('',(3.49148133884313E-15,0.,1.));
#34191=DIRECTION('center_axis',(0.,1.,0.));
#34192=DIRECTION('ref_axis',(1.,0.,-3.84499857471874E-15));
#34193=DIRECTION('',(1.,0.,-3.49148133884313E-15));
#34194=DIRECTION('center_axis',(0.,-1.,0.));
#34195=DIRECTION('ref_axis',(-1.,0.,3.84499857471874E-15));
#34196=DIRECTION('',(3.49148133884313E-15,0.,1.));
#34197=DIRECTION('center_axis',(0.,-1.,0.));
#34198=DIRECTION('ref_axis',(-1.,0.,3.84499857471874E-15));
#34199=DIRECTION('center_axis',(0.,1.,0.));
#34200=DIRECTION('ref_axis',(1.,0.,-3.49148133884313E-15));
#34201=DIRECTION('',(3.49148133884313E-15,0.,1.));
#34202=DIRECTION('center_axis',(0.,-1.,0.));
#34203=DIRECTION('ref_axis',(-1.,0.,0.));
#34204=DIRECTION('',(-1.,0.,3.49148133884313E-15));
#34205=DIRECTION('center_axis',(0.,-1.,0.));
#34206=DIRECTION('ref_axis',(-1.,0.,0.));
#34207=DIRECTION('',(-3.49148133884313E-15,0.,-1.));
#34208=DIRECTION('center_axis',(0.,1.,0.));
#34209=DIRECTION('ref_axis',(1.,0.,-3.49148133884313E-15));
#34210=DIRECTION('',(3.49148133884313E-15,0.,1.));
#34211=DIRECTION('center_axis',(0.,-1.,0.));
#34212=DIRECTION('ref_axis',(-1.,0.,0.));
#34213=DIRECTION('',(-1.,0.,3.49148133884313E-15));
#34214=DIRECTION('center_axis',(0.,-1.,0.));
#34215=DIRECTION('ref_axis',(-1.,0.,0.));
#34216=DIRECTION('',(-3.49148133884313E-15,0.,-1.));
#34217=DIRECTION('center_axis',(0.,1.,0.));
#34218=DIRECTION('ref_axis',(1.,0.,-3.49148133884313E-15));
#34219=DIRECTION('',(3.49148133884313E-15,0.,1.));
#34220=DIRECTION('center_axis',(0.,-1.,0.));
#34221=DIRECTION('ref_axis',(-1.,0.,0.));
#34222=DIRECTION('',(-1.,0.,3.49148133884313E-15));
#34223=DIRECTION('center_axis',(0.,-1.,0.));
#34224=DIRECTION('ref_axis',(-1.,0.,0.));
#34225=DIRECTION('',(-3.49148133884313E-15,0.,-1.));
#34226=DIRECTION('center_axis',(0.,-1.,0.));
#34227=DIRECTION('ref_axis',(-1.,0.,0.));
#34228=DIRECTION('',(3.49148133884313E-15,0.,1.));
#34229=DIRECTION('center_axis',(0.,-1.,0.));
#34230=DIRECTION('ref_axis',(-1.,0.,0.));
#34231=DIRECTION('',(-1.,0.,3.49148133884313E-15));
#34232=DIRECTION('center_axis',(0.,-1.,0.));
#34233=DIRECTION('ref_axis',(-1.,0.,0.));
#34234=DIRECTION('',(-3.49148133884313E-15,0.,-1.));
#34235=DIRECTION('center_axis',(0.,-1.,0.));
#34236=DIRECTION('ref_axis',(-1.,0.,0.));
#34237=DIRECTION('',(1.,0.,-3.49148133884313E-15));
#34238=DIRECTION('center_axis',(0.,-1.,0.));
#34239=DIRECTION('ref_axis',(-1.,0.,0.));
#34240=DIRECTION('',(3.49148133884313E-15,0.,1.));
#34241=DIRECTION('center_axis',(0.,-1.,0.));
#34242=DIRECTION('ref_axis',(-1.,0.,0.));
#34243=DIRECTION('',(-1.,0.,3.49148133884313E-15));
#34244=DIRECTION('center_axis',(0.,-1.,0.));
#34245=DIRECTION('ref_axis',(-1.,0.,0.));
#34246=DIRECTION('',(-3.49148133884313E-15,0.,-1.));
#34247=DIRECTION('center_axis',(0.,-1.,0.));
#34248=DIRECTION('ref_axis',(-1.,0.,0.));
#34249=DIRECTION('',(1.,0.,-3.49148133884313E-15));
#34250=DIRECTION('center_axis',(0.,-1.,0.));
#34251=DIRECTION('ref_axis',(-1.,0.,0.));
#34252=DIRECTION('',(3.49148133884313E-15,0.,1.));
#34253=DIRECTION('center_axis',(0.,-1.,0.));
#34254=DIRECTION('ref_axis',(-1.,0.,0.));
#34255=DIRECTION('',(-1.,0.,3.49148133884313E-15));
#34256=DIRECTION('center_axis',(0.,-1.,0.));
#34257=DIRECTION('ref_axis',(-1.,0.,0.));
#34258=DIRECTION('',(-3.49148133884313E-15,0.,-1.));
#34259=DIRECTION('center_axis',(0.,-1.,0.));
#34260=DIRECTION('ref_axis',(-1.,0.,0.));
#34261=DIRECTION('',(1.,0.,-3.49148133884313E-15));
#34262=DIRECTION('center_axis',(0.,-1.,0.));
#34263=DIRECTION('ref_axis',(-1.,0.,0.));
#34264=DIRECTION('',(3.49148133884313E-15,0.,1.));
#34265=DIRECTION('center_axis',(0.,-1.,0.));
#34266=DIRECTION('ref_axis',(-1.,0.,0.));
#34267=DIRECTION('',(-1.,0.,3.49148133884313E-15));
#34268=DIRECTION('center_axis',(0.,-1.,0.));
#34269=DIRECTION('ref_axis',(-1.,0.,0.));
#34270=DIRECTION('',(-3.49148133884313E-15,0.,-1.));
#34271=DIRECTION('center_axis',(0.,-1.,0.));
#34272=DIRECTION('ref_axis',(-1.,0.,0.));
#34273=DIRECTION('',(1.,0.,-3.49148133884313E-15));
#34274=DIRECTION('center_axis',(0.,-1.,0.));
#34275=DIRECTION('ref_axis',(-1.,0.,0.));
#34276=DIRECTION('',(3.49148133884313E-15,0.,1.));
#34277=DIRECTION('center_axis',(0.,-1.,0.));
#34278=DIRECTION('ref_axis',(-1.,0.,0.));
#34279=DIRECTION('',(-1.,0.,3.49148133884313E-15));
#34280=DIRECTION('center_axis',(0.,-1.,0.));
#34281=DIRECTION('ref_axis',(-1.,0.,0.));
#34282=DIRECTION('',(-3.49148133884313E-15,0.,-1.));
#34283=DIRECTION('center_axis',(0.,-1.,0.));
#34284=DIRECTION('ref_axis',(-1.,0.,0.));
#34285=DIRECTION('',(1.,0.,-3.49148133884313E-15));
#34286=DIRECTION('center_axis',(0.,-1.,0.));
#34287=DIRECTION('ref_axis',(-1.,0.,0.));
#34288=DIRECTION('',(3.49148133884313E-15,0.,1.));
#34289=DIRECTION('center_axis',(0.,-1.,0.));
#34290=DIRECTION('ref_axis',(-1.,0.,0.));
#34291=DIRECTION('',(-1.,0.,3.49148133884313E-15));
#34292=DIRECTION('center_axis',(0.,-1.,0.));
#34293=DIRECTION('ref_axis',(-1.,0.,0.));
#34294=DIRECTION('',(-3.49148133884313E-15,0.,-1.));
#34295=DIRECTION('center_axis',(0.,-1.,0.));
#34296=DIRECTION('ref_axis',(-1.,0.,0.));
#34297=DIRECTION('',(1.,0.,-3.49148133884313E-15));
#34298=DIRECTION('center_axis',(0.,-1.,0.));
#34299=DIRECTION('ref_axis',(-1.,0.,0.));
#34300=DIRECTION('',(3.49148133884313E-15,0.,1.));
#34301=DIRECTION('center_axis',(0.,-1.,0.));
#34302=DIRECTION('ref_axis',(-1.,0.,0.));
#34303=DIRECTION('',(-1.,0.,3.49148133884313E-15));
#34304=DIRECTION('center_axis',(0.,-1.,0.));
#34305=DIRECTION('ref_axis',(-1.,0.,0.));
#34306=DIRECTION('',(-3.49148133884313E-15,0.,-1.));
#34307=DIRECTION('center_axis',(0.,-1.,0.));
#34308=DIRECTION('ref_axis',(-1.,0.,0.));
#34309=DIRECTION('',(1.,0.,-3.49148133884313E-15));
#34310=DIRECTION('center_axis',(0.,-1.,0.));
#34311=DIRECTION('ref_axis',(-1.,0.,0.));
#34312=DIRECTION('',(3.49148133884313E-15,0.,1.));
#34313=DIRECTION('center_axis',(0.,-1.,0.));
#34314=DIRECTION('ref_axis',(-1.,0.,0.));
#34315=DIRECTION('',(-1.,0.,3.49148133884313E-15));
#34316=DIRECTION('center_axis',(0.,-1.,0.));
#34317=DIRECTION('ref_axis',(-1.,0.,0.));
#34318=DIRECTION('',(-3.49148133884313E-15,0.,-1.));
#34319=DIRECTION('center_axis',(0.,-1.,0.));
#34320=DIRECTION('ref_axis',(-1.,0.,0.));
#34321=DIRECTION('',(1.,0.,-3.49148133884313E-15));
#34322=DIRECTION('center_axis',(0.,-1.,0.));
#34323=DIRECTION('ref_axis',(-1.,0.,0.));
#34324=DIRECTION('',(3.49148133884313E-15,0.,1.));
#34325=DIRECTION('center_axis',(0.,-1.,0.));
#34326=DIRECTION('ref_axis',(-1.,0.,0.));
#34327=DIRECTION('',(-1.,0.,3.49148133884313E-15));
#34328=DIRECTION('center_axis',(0.,-1.,0.));
#34329=DIRECTION('ref_axis',(-1.,0.,0.));
#34330=DIRECTION('',(-3.49148133884313E-15,0.,-1.));
#34331=DIRECTION('center_axis',(0.,-1.,0.));
#34332=DIRECTION('ref_axis',(-1.,0.,0.));
#34333=DIRECTION('',(1.,0.,-3.49148133884313E-15));
#34334=DIRECTION('center_axis',(0.,-1.,0.));
#34335=DIRECTION('ref_axis',(-1.,0.,0.));
#34336=DIRECTION('',(3.49148133884313E-15,0.,1.));
#34337=DIRECTION('center_axis',(0.,-1.,0.));
#34338=DIRECTION('ref_axis',(-1.,0.,0.));
#34339=DIRECTION('',(-1.,0.,3.49148133884313E-15));
#34340=DIRECTION('center_axis',(0.,-1.,0.));
#34341=DIRECTION('ref_axis',(-1.,0.,0.));
#34342=DIRECTION('',(-3.49148133884313E-15,0.,-1.));
#34343=DIRECTION('center_axis',(0.,-1.,0.));
#34344=DIRECTION('ref_axis',(-1.,0.,0.));
#34345=DIRECTION('',(1.,0.,-3.49148133884313E-15));
#34346=DIRECTION('center_axis',(0.,-1.,0.));
#34347=DIRECTION('ref_axis',(-1.,0.,0.));
#34348=DIRECTION('',(3.49148133884313E-15,0.,1.));
#34349=DIRECTION('center_axis',(0.,-1.,0.));
#34350=DIRECTION('ref_axis',(-1.,0.,0.));
#34351=DIRECTION('',(-1.,0.,3.49148133884313E-15));
#34352=DIRECTION('center_axis',(0.,-1.,0.));
#34353=DIRECTION('ref_axis',(-1.,0.,0.));
#34354=DIRECTION('',(-3.49148133884313E-15,0.,-1.));
#34355=DIRECTION('center_axis',(0.,-1.,0.));
#34356=DIRECTION('ref_axis',(-1.,0.,0.));
#34357=DIRECTION('',(1.,0.,-3.49148133884313E-15));
#34358=DIRECTION('center_axis',(0.,-1.,0.));
#34359=DIRECTION('ref_axis',(-1.,0.,0.));
#34360=DIRECTION('',(3.49148133884313E-15,0.,1.));
#34361=DIRECTION('center_axis',(0.,-1.,0.));
#34362=DIRECTION('ref_axis',(-1.,0.,0.));
#34363=DIRECTION('',(-1.,0.,3.49148133884313E-15));
#34364=DIRECTION('center_axis',(0.,-1.,0.));
#34365=DIRECTION('ref_axis',(-1.,0.,0.));
#34366=DIRECTION('',(-3.49148133884313E-15,0.,-1.));
#34367=DIRECTION('center_axis',(0.,-1.,0.));
#34368=DIRECTION('ref_axis',(-1.,0.,0.));
#34369=DIRECTION('',(1.,0.,-3.49148133884313E-15));
#34370=DIRECTION('center_axis',(0.,-1.,0.));
#34371=DIRECTION('ref_axis',(-1.,0.,0.));
#34372=DIRECTION('',(3.49148133884313E-15,0.,1.));
#34373=DIRECTION('center_axis',(0.,-1.,0.));
#34374=DIRECTION('ref_axis',(-1.,0.,0.));
#34375=DIRECTION('',(-1.,0.,3.49148133884313E-15));
#34376=DIRECTION('center_axis',(0.,-1.,0.));
#34377=DIRECTION('ref_axis',(-1.,0.,0.));
#34378=DIRECTION('',(-3.49148133884313E-15,0.,-1.));
#34379=DIRECTION('center_axis',(0.,-1.,0.));
#34380=DIRECTION('ref_axis',(-1.,0.,0.));
#34381=DIRECTION('',(1.,0.,-3.49148133884313E-15));
#34382=DIRECTION('center_axis',(0.,-1.,0.));
#34383=DIRECTION('ref_axis',(-1.,0.,3.49148133884313E-15));
#34384=DIRECTION('',(-3.49148133884313E-15,0.,-1.));
#34385=DIRECTION('center_axis',(0.,1.,0.));
#34386=DIRECTION('ref_axis',(1.,0.,0.));
#34387=DIRECTION('',(1.,0.,-3.49148133884313E-15));
#34388=DIRECTION('center_axis',(0.,1.,0.));
#34389=DIRECTION('ref_axis',(1.,0.,0.));
#34390=DIRECTION('',(3.49148133884313E-15,0.,1.));
#34391=DIRECTION('center_axis',(0.,-1.,0.));
#34392=DIRECTION('ref_axis',(-1.,0.,3.49148133884313E-15));
#34393=DIRECTION('',(-3.49148133884313E-15,0.,-1.));
#34394=DIRECTION('center_axis',(0.,1.,0.));
#34395=DIRECTION('ref_axis',(1.,0.,0.));
#34396=DIRECTION('',(1.,0.,-3.49148133884313E-15));
#34397=DIRECTION('center_axis',(0.,1.,0.));
#34398=DIRECTION('ref_axis',(1.,0.,0.));
#34399=DIRECTION('',(3.49148133884313E-15,0.,1.));
#34400=DIRECTION('center_axis',(0.,-1.,0.));
#34401=DIRECTION('ref_axis',(-1.,0.,3.49148133884313E-15));
#34402=DIRECTION('',(-3.49148133884313E-15,0.,-1.));
#34403=DIRECTION('center_axis',(0.,1.,0.));
#34404=DIRECTION('ref_axis',(1.,0.,0.));
#34405=DIRECTION('',(1.,0.,-3.49148133884313E-15));
#34406=DIRECTION('center_axis',(0.,1.,0.));
#34407=DIRECTION('ref_axis',(1.,0.,0.));
#34408=DIRECTION('',(3.49148133884313E-15,0.,1.));
#34409=DIRECTION('center_axis',(0.,1.,0.));
#34410=DIRECTION('ref_axis',(1.,0.,0.));
#34411=DIRECTION('',(-1.,0.,3.49148133884313E-15));
#34412=DIRECTION('center_axis',(0.,1.,0.));
#34413=DIRECTION('ref_axis',(1.,0.,0.));
#34414=DIRECTION('',(-3.49148133884313E-15,0.,-1.));
#34415=DIRECTION('center_axis',(0.,1.,0.));
#34416=DIRECTION('ref_axis',(1.,0.,0.));
#34417=DIRECTION('',(1.,0.,-3.49148133884313E-15));
#34418=DIRECTION('center_axis',(0.,1.,0.));
#34419=DIRECTION('ref_axis',(1.,0.,0.));
#34420=DIRECTION('',(3.49148133884313E-15,0.,1.));
#34421=DIRECTION('center_axis',(0.,1.,0.));
#34422=DIRECTION('ref_axis',(1.,0.,0.));
#34423=DIRECTION('',(-1.,0.,3.49148133884313E-15));
#34424=DIRECTION('center_axis',(0.,1.,0.));
#34425=DIRECTION('ref_axis',(1.,0.,0.));
#34426=DIRECTION('',(-3.49148133884313E-15,0.,-1.));
#34427=DIRECTION('center_axis',(0.,1.,0.));
#34428=DIRECTION('ref_axis',(1.,0.,0.));
#34429=DIRECTION('',(1.,0.,-3.49148133884313E-15));
#34430=DIRECTION('center_axis',(0.,1.,0.));
#34431=DIRECTION('ref_axis',(1.,0.,0.));
#34432=DIRECTION('',(3.49148133884313E-15,0.,1.));
#34433=DIRECTION('center_axis',(0.,1.,0.));
#34434=DIRECTION('ref_axis',(1.,0.,0.));
#34435=DIRECTION('',(-1.,0.,3.49148133884313E-15));
#34436=DIRECTION('center_axis',(0.,1.,0.));
#34437=DIRECTION('ref_axis',(1.,0.,0.));
#34438=DIRECTION('',(-3.49148133884313E-15,0.,-1.));
#34439=DIRECTION('center_axis',(0.,1.,0.));
#34440=DIRECTION('ref_axis',(1.,0.,0.));
#34441=DIRECTION('',(1.,0.,-3.49148133884313E-15));
#34442=DIRECTION('center_axis',(0.,1.,0.));
#34443=DIRECTION('ref_axis',(1.,0.,0.));
#34444=DIRECTION('',(3.49148133884313E-15,0.,1.));
#34445=DIRECTION('center_axis',(0.,1.,0.));
#34446=DIRECTION('ref_axis',(1.,0.,0.));
#34447=DIRECTION('',(-1.,0.,3.49148133884313E-15));
#34448=DIRECTION('center_axis',(0.,1.,0.));
#34449=DIRECTION('ref_axis',(1.,0.,0.));
#34450=DIRECTION('',(-3.49148133884313E-15,0.,-1.));
#34451=DIRECTION('center_axis',(0.,1.,0.));
#34452=DIRECTION('ref_axis',(1.,0.,0.));
#34453=DIRECTION('',(1.,0.,-3.49148133884313E-15));
#34454=DIRECTION('center_axis',(0.,1.,0.));
#34455=DIRECTION('ref_axis',(1.,0.,0.));
#34456=DIRECTION('',(3.49148133884313E-15,0.,1.));
#34457=DIRECTION('center_axis',(0.,1.,0.));
#34458=DIRECTION('ref_axis',(1.,0.,0.));
#34459=DIRECTION('',(-1.,0.,3.49148133884313E-15));
#34460=DIRECTION('center_axis',(0.,1.,0.));
#34461=DIRECTION('ref_axis',(1.,0.,0.));
#34462=DIRECTION('',(-3.49148133884313E-15,0.,-1.));
#34463=DIRECTION('center_axis',(0.,1.,0.));
#34464=DIRECTION('ref_axis',(1.,0.,0.));
#34465=DIRECTION('',(1.,0.,-3.49148133884313E-15));
#34466=DIRECTION('center_axis',(0.,1.,0.));
#34467=DIRECTION('ref_axis',(1.,0.,0.));
#34468=DIRECTION('',(3.49148133884313E-15,0.,1.));
#34469=DIRECTION('center_axis',(0.,1.,0.));
#34470=DIRECTION('ref_axis',(1.,0.,0.));
#34471=DIRECTION('',(-1.,0.,3.49148133884313E-15));
#34472=DIRECTION('center_axis',(0.,1.,0.));
#34473=DIRECTION('ref_axis',(1.,0.,0.));
#34474=DIRECTION('',(-3.49148133884313E-15,0.,-1.));
#34475=DIRECTION('center_axis',(0.,1.,0.));
#34476=DIRECTION('ref_axis',(1.,0.,0.));
#34477=DIRECTION('',(1.,0.,-3.49148133884313E-15));
#34478=DIRECTION('center_axis',(0.,1.,0.));
#34479=DIRECTION('ref_axis',(1.,0.,0.));
#34480=DIRECTION('',(3.49148133884313E-15,0.,1.));
#34481=DIRECTION('center_axis',(0.,1.,0.));
#34482=DIRECTION('ref_axis',(1.,0.,0.));
#34483=DIRECTION('',(-1.,0.,3.49148133884313E-15));
#34484=DIRECTION('center_axis',(0.,1.,0.));
#34485=DIRECTION('ref_axis',(1.,0.,0.));
#34486=DIRECTION('',(-3.49148133884313E-15,0.,-1.));
#34487=DIRECTION('center_axis',(0.,1.,0.));
#34488=DIRECTION('ref_axis',(1.,0.,0.));
#34489=DIRECTION('',(1.,0.,-3.49148133884313E-15));
#34490=DIRECTION('center_axis',(0.,1.,0.));
#34491=DIRECTION('ref_axis',(1.,0.,0.));
#34492=DIRECTION('',(3.49148133884313E-15,0.,1.));
#34493=DIRECTION('center_axis',(0.,1.,0.));
#34494=DIRECTION('ref_axis',(1.,0.,0.));
#34495=DIRECTION('',(-1.,0.,3.49148133884313E-15));
#34496=DIRECTION('center_axis',(0.,1.,0.));
#34497=DIRECTION('ref_axis',(1.,0.,0.));
#34498=DIRECTION('',(-3.49148133884313E-15,0.,-1.));
#34499=DIRECTION('center_axis',(0.,1.,0.));
#34500=DIRECTION('ref_axis',(1.,0.,0.));
#34501=DIRECTION('',(1.,0.,-3.49148133884313E-15));
#34502=DIRECTION('center_axis',(0.,1.,0.));
#34503=DIRECTION('ref_axis',(1.,0.,0.));
#34504=DIRECTION('',(3.49148133884313E-15,0.,1.));
#34505=DIRECTION('center_axis',(0.,1.,0.));
#34506=DIRECTION('ref_axis',(1.,0.,0.));
#34507=DIRECTION('',(-1.,0.,3.49148133884313E-15));
#34508=DIRECTION('center_axis',(0.,1.,0.));
#34509=DIRECTION('ref_axis',(1.,0.,0.));
#34510=DIRECTION('',(-3.49148133884313E-15,0.,-1.));
#34511=DIRECTION('center_axis',(0.,1.,0.));
#34512=DIRECTION('ref_axis',(1.,0.,0.));
#34513=DIRECTION('',(1.,0.,-3.49148133884313E-15));
#34514=DIRECTION('center_axis',(0.,1.,0.));
#34515=DIRECTION('ref_axis',(1.,0.,0.));
#34516=DIRECTION('',(3.49148133884313E-15,0.,1.));
#34517=DIRECTION('center_axis',(0.,1.,0.));
#34518=DIRECTION('ref_axis',(1.,0.,0.));
#34519=DIRECTION('',(-1.,0.,3.49148133884313E-15));
#34520=DIRECTION('center_axis',(0.,1.,0.));
#34521=DIRECTION('ref_axis',(1.,0.,0.));
#34522=DIRECTION('',(-3.49148133884313E-15,0.,-1.));
#34523=DIRECTION('center_axis',(0.,1.,0.));
#34524=DIRECTION('ref_axis',(1.,0.,0.));
#34525=DIRECTION('',(1.,0.,-3.49148133884313E-15));
#34526=DIRECTION('center_axis',(0.,1.,0.));
#34527=DIRECTION('ref_axis',(1.,0.,0.));
#34528=DIRECTION('',(3.49148133884313E-15,0.,1.));
#34529=DIRECTION('center_axis',(0.,1.,0.));
#34530=DIRECTION('ref_axis',(1.,0.,0.));
#34531=DIRECTION('',(-1.,0.,3.49148133884313E-15));
#34532=DIRECTION('center_axis',(0.,1.,0.));
#34533=DIRECTION('ref_axis',(1.,0.,0.));
#34534=DIRECTION('',(-3.49148133884313E-15,0.,-1.));
#34535=DIRECTION('center_axis',(0.,1.,0.));
#34536=DIRECTION('ref_axis',(1.,0.,0.));
#34537=DIRECTION('',(1.,0.,-3.49148133884313E-15));
#34538=DIRECTION('center_axis',(0.,1.,0.));
#34539=DIRECTION('ref_axis',(1.,0.,0.));
#34540=DIRECTION('',(3.49148133884313E-15,0.,1.));
#34541=DIRECTION('center_axis',(0.,1.,0.));
#34542=DIRECTION('ref_axis',(1.,0.,0.));
#34543=DIRECTION('',(-1.,0.,3.49148133884313E-15));
#34544=DIRECTION('center_axis',(0.,1.,0.));
#34545=DIRECTION('ref_axis',(1.,0.,0.));
#34546=DIRECTION('',(-3.49148133884313E-15,0.,-1.));
#34547=DIRECTION('center_axis',(0.,1.,0.));
#34548=DIRECTION('ref_axis',(1.,0.,0.));
#34549=DIRECTION('',(1.,0.,-3.49148133884313E-15));
#34550=DIRECTION('center_axis',(0.,1.,0.));
#34551=DIRECTION('ref_axis',(1.,0.,0.));
#34552=DIRECTION('',(3.49148133884313E-15,0.,1.));
#34553=DIRECTION('center_axis',(0.,1.,0.));
#34554=DIRECTION('ref_axis',(1.,0.,0.));
#34555=DIRECTION('',(-1.,0.,3.49148133884313E-15));
#34556=DIRECTION('center_axis',(0.,1.,0.));
#34557=DIRECTION('ref_axis',(1.,0.,0.));
#34558=DIRECTION('',(-3.49148133884313E-15,0.,-1.));
#34559=DIRECTION('center_axis',(0.,1.,0.));
#34560=DIRECTION('ref_axis',(1.,0.,0.));
#34561=DIRECTION('',(1.,0.,-3.49148133884313E-15));
#34562=DIRECTION('center_axis',(0.,1.,0.));
#34563=DIRECTION('ref_axis',(1.,0.,0.));
#34564=DIRECTION('',(3.49148133884313E-15,0.,1.));
#34565=DIRECTION('center_axis',(0.,-1.,0.));
#34566=DIRECTION('ref_axis',(0.,0.,1.));
#34567=DIRECTION('center_axis',(0.,1.,0.));
#34568=DIRECTION('ref_axis',(0.,0.,-1.));
#34569=DIRECTION('',(0.,0.,1.));
#34570=DIRECTION('center_axis',(0.,-1.,0.));
#34571=DIRECTION('ref_axis',(0.,0.,1.));
#34572=DIRECTION('',(1.,0.,0.));
#34573=DIRECTION('center_axis',(0.,-1.,0.));
#34574=DIRECTION('ref_axis',(0.,0.,1.));
#34575=DIRECTION('',(1.,0.,0.));
#34576=DIRECTION('center_axis',(0.,-1.,0.));
#34577=DIRECTION('ref_axis',(0.,0.,1.));
#34578=DIRECTION('',(-1.,0.,0.));
#34579=DIRECTION('center_axis',(0.,-1.,0.));
#34580=DIRECTION('ref_axis',(0.,0.,1.));
#34581=DIRECTION('',(0.,0.,1.));
#34582=DIRECTION('center_axis',(0.,-1.,0.));
#34583=DIRECTION('ref_axis',(0.,0.,1.));
#34584=DIRECTION('',(1.,0.,0.));
#34585=DIRECTION('center_axis',(0.,-1.,0.));
#34586=DIRECTION('ref_axis',(0.,0.,1.));
#34587=DIRECTION('center_axis',(0.,-1.,0.));
#34588=DIRECTION('ref_axis',(0.,0.,1.));
#34589=DIRECTION('',(0.,0.,1.));
#34590=DIRECTION('center_axis',(0.,-1.,0.));
#34591=DIRECTION('ref_axis',(0.,0.,1.));
#34592=DIRECTION('',(-1.,0.,0.));
#34593=DIRECTION('center_axis',(0.,-1.,0.));
#34594=DIRECTION('ref_axis',(0.,0.,1.));
#34595=DIRECTION('',(0.,0.,1.));
#34596=DIRECTION('center_axis',(0.,-1.,0.));
#34597=DIRECTION('ref_axis',(0.,0.,1.));
#34598=DIRECTION('',(1.,0.,0.));
#34599=DIRECTION('center_axis',(0.,-1.,0.));
#34600=DIRECTION('ref_axis',(0.,0.,1.));
#34601=DIRECTION('',(0.,0.,-1.));
#34602=DIRECTION('center_axis',(0.,-1.,0.));
#34603=DIRECTION('ref_axis',(0.,0.,1.));
#34604=DIRECTION('',(-1.,0.,0.));
#34605=DIRECTION('center_axis',(0.,-1.,0.));
#34606=DIRECTION('ref_axis',(0.,0.,1.));
#34607=DIRECTION('',(0.,0.,1.));
#34608=DIRECTION('center_axis',(0.,-1.,0.));
#34609=DIRECTION('ref_axis',(0.,0.,1.));
#34610=DIRECTION('',(1.,0.,0.));
#34611=DIRECTION('center_axis',(0.,-1.,0.));
#34612=DIRECTION('ref_axis',(0.,0.,1.));
#34613=DIRECTION('',(0.,0.,-1.));
#34614=DIRECTION('center_axis',(0.,-1.,0.));
#34615=DIRECTION('ref_axis',(0.,0.,1.));
#34616=DIRECTION('',(-1.,0.,0.));
#34617=DIRECTION('center_axis',(0.,-1.,0.));
#34618=DIRECTION('ref_axis',(0.,0.,1.));
#34619=DIRECTION('',(0.,0.,1.));
#34620=DIRECTION('center_axis',(0.,-1.,0.));
#34621=DIRECTION('ref_axis',(0.,0.,1.));
#34622=DIRECTION('',(1.,0.,0.));
#34623=DIRECTION('center_axis',(0.,-1.,0.));
#34624=DIRECTION('ref_axis',(0.,0.,1.));
#34625=DIRECTION('',(0.,0.,-1.));
#34626=DIRECTION('center_axis',(0.,-1.,0.));
#34627=DIRECTION('ref_axis',(0.,0.,1.));
#34628=DIRECTION('',(-1.,0.,0.));
#34629=DIRECTION('center_axis',(0.,-1.,0.));
#34630=DIRECTION('ref_axis',(0.,0.,1.));
#34631=DIRECTION('',(0.,0.,1.));
#34632=DIRECTION('center_axis',(0.,-1.,0.));
#34633=DIRECTION('ref_axis',(0.,0.,1.));
#34634=DIRECTION('',(1.,0.,0.));
#34635=DIRECTION('center_axis',(0.,-1.,0.));
#34636=DIRECTION('ref_axis',(0.,0.,1.));
#34637=DIRECTION('',(0.,0.,-1.));
#34638=DIRECTION('center_axis',(0.,-1.,0.));
#34639=DIRECTION('ref_axis',(0.,0.,1.));
#34640=DIRECTION('',(-1.,0.,0.));
#34641=DIRECTION('center_axis',(0.,-1.,0.));
#34642=DIRECTION('ref_axis',(0.,0.,1.));
#34643=DIRECTION('',(0.,0.,1.));
#34644=DIRECTION('center_axis',(0.,-1.,0.));
#34645=DIRECTION('ref_axis',(0.,0.,1.));
#34646=DIRECTION('',(1.,0.,0.));
#34647=DIRECTION('center_axis',(0.,-1.,0.));
#34648=DIRECTION('ref_axis',(0.,0.,1.));
#34649=DIRECTION('',(0.,0.,-1.));
#34650=DIRECTION('center_axis',(0.,-1.,0.));
#34651=DIRECTION('ref_axis',(0.,0.,1.));
#34652=DIRECTION('',(-1.,0.,0.));
#34653=DIRECTION('center_axis',(0.,-1.,0.));
#34654=DIRECTION('ref_axis',(0.,0.,1.));
#34655=DIRECTION('',(0.,0.,1.));
#34656=DIRECTION('center_axis',(0.,-1.,0.));
#34657=DIRECTION('ref_axis',(0.,0.,1.));
#34658=DIRECTION('',(1.,0.,0.));
#34659=DIRECTION('center_axis',(0.,-1.,0.));
#34660=DIRECTION('ref_axis',(0.,0.,1.));
#34661=DIRECTION('',(0.,0.,-1.));
#34662=DIRECTION('center_axis',(0.,-1.,0.));
#34663=DIRECTION('ref_axis',(0.,0.,1.));
#34664=DIRECTION('',(-1.,0.,0.));
#34665=DIRECTION('center_axis',(0.,-1.,0.));
#34666=DIRECTION('ref_axis',(0.,0.,1.));
#34667=DIRECTION('',(0.,0.,1.));
#34668=DIRECTION('center_axis',(0.,-1.,0.));
#34669=DIRECTION('ref_axis',(0.,0.,1.));
#34670=DIRECTION('',(1.,0.,0.));
#34671=DIRECTION('center_axis',(0.,-1.,0.));
#34672=DIRECTION('ref_axis',(0.,0.,1.));
#34673=DIRECTION('',(0.,0.,-1.));
#34674=DIRECTION('center_axis',(0.,-1.,0.));
#34675=DIRECTION('ref_axis',(0.,0.,1.));
#34676=DIRECTION('',(-1.,0.,0.));
#34677=DIRECTION('center_axis',(0.,-1.,0.));
#34678=DIRECTION('ref_axis',(0.,0.,1.));
#34679=DIRECTION('',(0.,0.,1.));
#34680=DIRECTION('center_axis',(0.,-1.,0.));
#34681=DIRECTION('ref_axis',(0.,0.,1.));
#34682=DIRECTION('',(1.,0.,0.));
#34683=DIRECTION('center_axis',(0.,-1.,0.));
#34684=DIRECTION('ref_axis',(0.,0.,1.));
#34685=DIRECTION('',(0.,0.,-1.));
#34686=DIRECTION('center_axis',(0.,-1.,0.));
#34687=DIRECTION('ref_axis',(0.,0.,1.));
#34688=DIRECTION('',(-1.,0.,0.));
#34689=DIRECTION('center_axis',(0.,-1.,0.));
#34690=DIRECTION('ref_axis',(0.,0.,1.));
#34691=DIRECTION('',(0.,0.,1.));
#34692=DIRECTION('center_axis',(0.,-1.,0.));
#34693=DIRECTION('ref_axis',(0.,0.,1.));
#34694=DIRECTION('',(1.,0.,0.));
#34695=DIRECTION('center_axis',(0.,-1.,0.));
#34696=DIRECTION('ref_axis',(0.,0.,1.));
#34697=DIRECTION('',(0.,0.,-1.));
#34698=DIRECTION('center_axis',(0.,-1.,0.));
#34699=DIRECTION('ref_axis',(0.,0.,1.));
#34700=DIRECTION('',(-1.,0.,0.));
#34701=DIRECTION('center_axis',(0.,-1.,0.));
#34702=DIRECTION('ref_axis',(0.,0.,1.));
#34703=DIRECTION('',(0.,0.,1.));
#34704=DIRECTION('center_axis',(0.,-1.,0.));
#34705=DIRECTION('ref_axis',(0.,0.,1.));
#34706=DIRECTION('',(1.,0.,0.));
#34707=DIRECTION('center_axis',(0.,-1.,0.));
#34708=DIRECTION('ref_axis',(0.,0.,1.));
#34709=DIRECTION('',(0.,0.,-1.));
#34710=DIRECTION('center_axis',(0.,-1.,0.));
#34711=DIRECTION('ref_axis',(0.,0.,1.));
#34712=DIRECTION('',(-1.,0.,0.));
#34713=DIRECTION('center_axis',(0.,-1.,0.));
#34714=DIRECTION('ref_axis',(0.,0.,1.));
#34715=DIRECTION('',(0.,0.,1.));
#34716=DIRECTION('center_axis',(0.,-1.,0.));
#34717=DIRECTION('ref_axis',(0.,0.,1.));
#34718=DIRECTION('',(1.,0.,0.));
#34719=DIRECTION('center_axis',(0.,-1.,0.));
#34720=DIRECTION('ref_axis',(0.,0.,1.));
#34721=DIRECTION('',(0.,0.,-1.));
#34722=DIRECTION('center_axis',(0.,-1.,0.));
#34723=DIRECTION('ref_axis',(0.,0.,1.));
#34724=DIRECTION('',(-1.,0.,0.));
#34725=DIRECTION('center_axis',(0.,-1.,0.));
#34726=DIRECTION('ref_axis',(0.,0.,1.));
#34727=DIRECTION('',(0.,0.,1.));
#34728=DIRECTION('center_axis',(0.,-1.,0.));
#34729=DIRECTION('ref_axis',(0.,0.,1.));
#34730=DIRECTION('',(1.,0.,0.));
#34731=DIRECTION('center_axis',(0.,-1.,0.));
#34732=DIRECTION('ref_axis',(0.,0.,1.));
#34733=DIRECTION('',(0.,0.,-1.));
#34734=DIRECTION('center_axis',(0.,-1.,0.));
#34735=DIRECTION('ref_axis',(0.,0.,1.));
#34736=DIRECTION('',(-1.,0.,0.));
#34737=DIRECTION('center_axis',(0.,-1.,0.));
#34738=DIRECTION('ref_axis',(0.,0.,1.));
#34739=DIRECTION('',(0.,0.,1.));
#34740=DIRECTION('center_axis',(0.,-1.,0.));
#34741=DIRECTION('ref_axis',(0.,0.,1.));
#34742=DIRECTION('',(1.,0.,0.));
#34743=DIRECTION('center_axis',(0.,-1.,0.));
#34744=DIRECTION('ref_axis',(0.,0.,1.));
#34745=DIRECTION('',(0.,0.,-1.));
#34746=DIRECTION('center_axis',(0.,-1.,0.));
#34747=DIRECTION('ref_axis',(0.,0.,1.));
#34748=DIRECTION('',(-1.,0.,0.));
#34749=DIRECTION('center_axis',(0.,-1.,0.));
#34750=DIRECTION('ref_axis',(0.,0.,1.));
#34751=DIRECTION('',(0.,0.,1.));
#34752=DIRECTION('center_axis',(0.,-1.,0.));
#34753=DIRECTION('ref_axis',(0.,0.,1.));
#34754=DIRECTION('',(1.,0.,0.));
#34755=DIRECTION('',(1.,0.,0.));
#34756=DIRECTION('center_axis',(0.,-1.,0.));
#34757=DIRECTION('ref_axis',(0.,0.,1.));
#34758=DIRECTION('',(-1.,0.,0.));
#34759=DIRECTION('center_axis',(0.,-1.,0.));
#34760=DIRECTION('ref_axis',(0.,0.,1.));
#34761=DIRECTION('',(0.,0.,1.));
#34762=DIRECTION('center_axis',(0.,-1.,0.));
#34763=DIRECTION('ref_axis',(0.,0.,1.));
#34764=DIRECTION('center_axis',(0.,1.,0.));
#34765=DIRECTION('ref_axis',(0.,0.,-1.));
#34766=DIRECTION('',(1.,0.,0.));
#34767=DIRECTION('center_axis',(0.,1.,0.));
#34768=DIRECTION('ref_axis',(0.,0.,-1.));
#34769=DIRECTION('',(0.,0.,-1.));
#34770=DIRECTION('center_axis',(0.,1.,0.));
#34771=DIRECTION('ref_axis',(0.,0.,-1.));
#34772=DIRECTION('',(-1.,0.,0.));
#34773=DIRECTION('center_axis',(0.,1.,0.));
#34774=DIRECTION('ref_axis',(0.,0.,-1.));
#34775=DIRECTION('',(0.,0.,-1.));
#34776=DIRECTION('center_axis',(0.,1.,0.));
#34777=DIRECTION('ref_axis',(0.,0.,-1.));
#34778=DIRECTION('center_axis',(0.,1.,0.));
#34779=DIRECTION('ref_axis',(0.,0.,-1.));
#34780=DIRECTION('',(1.,0.,0.));
#34781=DIRECTION('center_axis',(0.,1.,0.));
#34782=DIRECTION('ref_axis',(0.,0.,-1.));
#34783=DIRECTION('',(0.,0.,-1.));
#34784=DIRECTION('center_axis',(0.,1.,0.));
#34785=DIRECTION('ref_axis',(0.,0.,-1.));
#34786=DIRECTION('',(-1.,0.,0.));
#34787=DIRECTION('center_axis',(0.,1.,0.));
#34788=DIRECTION('ref_axis',(0.,0.,-1.));
#34789=DIRECTION('',(1.,0.,0.));
#34790=DIRECTION('center_axis',(0.,1.,0.));
#34791=DIRECTION('ref_axis',(0.,0.,-1.));
#34792=DIRECTION('',(0.,0.,-1.));
#34793=DIRECTION('center_axis',(0.,1.,0.));
#34794=DIRECTION('ref_axis',(0.,0.,-1.));
#34795=DIRECTION('',(-1.,0.,0.));
#34796=DIRECTION('center_axis',(0.,1.,0.));
#34797=DIRECTION('ref_axis',(0.,0.,-1.));
#34798=DIRECTION('',(0.,0.,1.));
#34799=DIRECTION('center_axis',(0.,1.,0.));
#34800=DIRECTION('ref_axis',(0.,0.,-1.));
#34801=DIRECTION('',(1.,0.,0.));
#34802=DIRECTION('center_axis',(0.,1.,0.));
#34803=DIRECTION('ref_axis',(0.,0.,-1.));
#34804=DIRECTION('',(0.,0.,-1.));
#34805=DIRECTION('center_axis',(0.,1.,0.));
#34806=DIRECTION('ref_axis',(0.,0.,-1.));
#34807=DIRECTION('',(-1.,0.,0.));
#34808=DIRECTION('center_axis',(0.,1.,0.));
#34809=DIRECTION('ref_axis',(0.,0.,-1.));
#34810=DIRECTION('',(0.,0.,1.));
#34811=DIRECTION('center_axis',(0.,1.,0.));
#34812=DIRECTION('ref_axis',(0.,0.,-1.));
#34813=DIRECTION('',(1.,0.,0.));
#34814=DIRECTION('center_axis',(0.,1.,0.));
#34815=DIRECTION('ref_axis',(0.,0.,-1.));
#34816=DIRECTION('',(0.,0.,-1.));
#34817=DIRECTION('center_axis',(0.,1.,0.));
#34818=DIRECTION('ref_axis',(0.,0.,-1.));
#34819=DIRECTION('',(-1.,0.,0.));
#34820=DIRECTION('center_axis',(0.,1.,0.));
#34821=DIRECTION('ref_axis',(0.,0.,-1.));
#34822=DIRECTION('',(0.,0.,1.));
#34823=DIRECTION('center_axis',(0.,1.,0.));
#34824=DIRECTION('ref_axis',(0.,0.,-1.));
#34825=DIRECTION('',(1.,0.,0.));
#34826=DIRECTION('center_axis',(0.,1.,0.));
#34827=DIRECTION('ref_axis',(0.,0.,-1.));
#34828=DIRECTION('',(0.,0.,-1.));
#34829=DIRECTION('center_axis',(0.,1.,0.));
#34830=DIRECTION('ref_axis',(0.,0.,-1.));
#34831=DIRECTION('',(-1.,0.,0.));
#34832=DIRECTION('center_axis',(0.,1.,0.));
#34833=DIRECTION('ref_axis',(0.,0.,-1.));
#34834=DIRECTION('',(0.,0.,1.));
#34835=DIRECTION('center_axis',(0.,1.,0.));
#34836=DIRECTION('ref_axis',(0.,0.,-1.));
#34837=DIRECTION('',(1.,0.,0.));
#34838=DIRECTION('center_axis',(0.,1.,0.));
#34839=DIRECTION('ref_axis',(0.,0.,-1.));
#34840=DIRECTION('',(0.,0.,-1.));
#34841=DIRECTION('center_axis',(0.,1.,0.));
#34842=DIRECTION('ref_axis',(0.,0.,-1.));
#34843=DIRECTION('',(-1.,0.,0.));
#34844=DIRECTION('center_axis',(0.,1.,0.));
#34845=DIRECTION('ref_axis',(0.,0.,-1.));
#34846=DIRECTION('',(0.,0.,1.));
#34847=DIRECTION('center_axis',(0.,1.,0.));
#34848=DIRECTION('ref_axis',(0.,0.,-1.));
#34849=DIRECTION('',(1.,0.,0.));
#34850=DIRECTION('center_axis',(0.,1.,0.));
#34851=DIRECTION('ref_axis',(0.,0.,-1.));
#34852=DIRECTION('',(0.,0.,-1.));
#34853=DIRECTION('center_axis',(0.,1.,0.));
#34854=DIRECTION('ref_axis',(0.,0.,-1.));
#34855=DIRECTION('',(-1.,0.,0.));
#34856=DIRECTION('center_axis',(0.,1.,0.));
#34857=DIRECTION('ref_axis',(0.,0.,-1.));
#34858=DIRECTION('',(0.,0.,1.));
#34859=DIRECTION('center_axis',(0.,1.,0.));
#34860=DIRECTION('ref_axis',(0.,0.,-1.));
#34861=DIRECTION('',(1.,0.,0.));
#34862=DIRECTION('center_axis',(0.,1.,0.));
#34863=DIRECTION('ref_axis',(0.,0.,-1.));
#34864=DIRECTION('',(0.,0.,-1.));
#34865=DIRECTION('center_axis',(0.,1.,0.));
#34866=DIRECTION('ref_axis',(0.,0.,-1.));
#34867=DIRECTION('',(-1.,0.,0.));
#34868=DIRECTION('center_axis',(0.,1.,0.));
#34869=DIRECTION('ref_axis',(0.,0.,-1.));
#34870=DIRECTION('',(0.,0.,1.));
#34871=DIRECTION('center_axis',(0.,1.,0.));
#34872=DIRECTION('ref_axis',(0.,0.,-1.));
#34873=DIRECTION('',(1.,0.,0.));
#34874=DIRECTION('center_axis',(0.,1.,0.));
#34875=DIRECTION('ref_axis',(0.,0.,-1.));
#34876=DIRECTION('',(0.,0.,-1.));
#34877=DIRECTION('center_axis',(0.,1.,0.));
#34878=DIRECTION('ref_axis',(0.,0.,-1.));
#34879=DIRECTION('',(-1.,0.,0.));
#34880=DIRECTION('center_axis',(0.,1.,0.));
#34881=DIRECTION('ref_axis',(0.,0.,-1.));
#34882=DIRECTION('',(0.,0.,1.));
#34883=DIRECTION('center_axis',(0.,1.,0.));
#34884=DIRECTION('ref_axis',(0.,0.,-1.));
#34885=DIRECTION('',(1.,0.,0.));
#34886=DIRECTION('center_axis',(0.,1.,0.));
#34887=DIRECTION('ref_axis',(0.,0.,-1.));
#34888=DIRECTION('',(0.,0.,-1.));
#34889=DIRECTION('center_axis',(0.,1.,0.));
#34890=DIRECTION('ref_axis',(0.,0.,-1.));
#34891=DIRECTION('',(-1.,0.,0.));
#34892=DIRECTION('center_axis',(0.,1.,0.));
#34893=DIRECTION('ref_axis',(0.,0.,-1.));
#34894=DIRECTION('',(0.,0.,1.));
#34895=DIRECTION('center_axis',(0.,1.,0.));
#34896=DIRECTION('ref_axis',(0.,0.,-1.));
#34897=DIRECTION('',(1.,0.,0.));
#34898=DIRECTION('center_axis',(0.,1.,0.));
#34899=DIRECTION('ref_axis',(0.,0.,-1.));
#34900=DIRECTION('',(0.,0.,-1.));
#34901=DIRECTION('center_axis',(0.,1.,0.));
#34902=DIRECTION('ref_axis',(0.,0.,-1.));
#34903=DIRECTION('',(-1.,0.,0.));
#34904=DIRECTION('center_axis',(0.,1.,0.));
#34905=DIRECTION('ref_axis',(0.,0.,-1.));
#34906=DIRECTION('',(0.,0.,1.));
#34907=DIRECTION('center_axis',(0.,1.,0.));
#34908=DIRECTION('ref_axis',(0.,0.,-1.));
#34909=DIRECTION('',(1.,0.,0.));
#34910=DIRECTION('center_axis',(0.,1.,0.));
#34911=DIRECTION('ref_axis',(0.,0.,-1.));
#34912=DIRECTION('',(0.,0.,-1.));
#34913=DIRECTION('center_axis',(0.,1.,0.));
#34914=DIRECTION('ref_axis',(0.,0.,-1.));
#34915=DIRECTION('',(-1.,0.,0.));
#34916=DIRECTION('center_axis',(0.,1.,0.));
#34917=DIRECTION('ref_axis',(0.,0.,-1.));
#34918=DIRECTION('',(0.,0.,1.));
#34919=DIRECTION('center_axis',(0.,1.,0.));
#34920=DIRECTION('ref_axis',(0.,0.,-1.));
#34921=DIRECTION('',(1.,0.,0.));
#34922=DIRECTION('center_axis',(0.,1.,0.));
#34923=DIRECTION('ref_axis',(0.,0.,-1.));
#34924=DIRECTION('',(0.,0.,-1.));
#34925=DIRECTION('center_axis',(0.,1.,0.));
#34926=DIRECTION('ref_axis',(0.,0.,-1.));
#34927=DIRECTION('',(-1.,0.,0.));
#34928=DIRECTION('center_axis',(0.,1.,0.));
#34929=DIRECTION('ref_axis',(0.,0.,-1.));
#34930=DIRECTION('',(0.,0.,1.));
#34931=DIRECTION('center_axis',(0.,1.,0.));
#34932=DIRECTION('ref_axis',(0.,0.,-1.));
#34933=DIRECTION('',(1.,0.,0.));
#34934=DIRECTION('center_axis',(0.,1.,0.));
#34935=DIRECTION('ref_axis',(0.,0.,-1.));
#34936=DIRECTION('',(0.,0.,-1.));
#34937=DIRECTION('center_axis',(0.,1.,0.));
#34938=DIRECTION('ref_axis',(0.,0.,-1.));
#34939=DIRECTION('',(-1.,0.,0.));
#34940=DIRECTION('center_axis',(0.,1.,0.));
#34941=DIRECTION('ref_axis',(0.,0.,-1.));
#34942=DIRECTION('',(0.,0.,1.));
#34943=DIRECTION('',(1.,0.,0.));
#34944=DIRECTION('center_axis',(0.,1.,0.));
#34945=DIRECTION('ref_axis',(0.,0.,-1.));
#34946=DIRECTION('',(0.,0.,-1.));
#34947=DIRECTION('center_axis',(0.,1.,0.));
#34948=DIRECTION('ref_axis',(0.,0.,-1.));
#34949=DIRECTION('',(-1.,0.,0.));
#34950=DIRECTION('center_axis',(0.,1.,0.));
#34951=DIRECTION('ref_axis',(0.,0.,-1.));
#34952=DIRECTION('center_axis',(0.,1.,0.));
#34953=DIRECTION('ref_axis',(-1.,0.,1.04083408558608E-14));
#34954=DIRECTION('',(0.,0.,1.));
#34955=DIRECTION('center_axis',(0.,-1.,0.));
#34956=DIRECTION('ref_axis',(0.,0.,-1.));
#34957=DIRECTION('',(1.,0.,0.));
#34958=DIRECTION('center_axis',(0.,1.,0.));
#34959=DIRECTION('ref_axis',(-1.,0.,1.04083408558608E-14));
#34960=DIRECTION('',(1.04744440165294E-14,0.,1.));
#34961=DIRECTION('center_axis',(0.,1.,0.));
#34962=DIRECTION('ref_axis',(-1.,0.,1.04083408558608E-14));
#34963=DIRECTION('',(1.,0.,-1.04744440165294E-14));
#34964=DIRECTION('center_axis',(0.,1.,0.));
#34965=DIRECTION('ref_axis',(-1.,0.,1.38777878078144E-14));
#34966=DIRECTION('',(0.,0.,1.));
#34967=DIRECTION('center_axis',(0.,-1.,0.));
#34968=DIRECTION('ref_axis',(0.,0.,-1.));
#34969=DIRECTION('',(1.,0.,0.));
#34970=DIRECTION('center_axis',(0.,1.,0.));
#34971=DIRECTION('ref_axis',(-1.,0.,1.38777878078144E-14));
#34972=DIRECTION('',(1.04744440165294E-14,0.,1.));
#34973=DIRECTION('center_axis',(0.,1.,0.));
#34974=DIRECTION('ref_axis',(-1.,0.,1.38777878078144E-14));
#34975=DIRECTION('',(1.,0.,-1.04744440165294E-14));
#34976=DIRECTION('center_axis',(0.,1.,0.));
#34977=DIRECTION('ref_axis',(-1.,0.,1.38777878078144E-14));
#34978=DIRECTION('',(0.,0.,1.));
#34979=DIRECTION('center_axis',(0.,-1.,0.));
#34980=DIRECTION('ref_axis',(0.,0.,-1.));
#34981=DIRECTION('',(1.,0.,0.));
#34982=DIRECTION('center_axis',(0.,1.,0.));
#34983=DIRECTION('ref_axis',(-1.,0.,1.38777878078144E-14));
#34984=DIRECTION('',(1.04744440165294E-14,0.,1.));
#34985=DIRECTION('center_axis',(0.,1.,0.));
#34986=DIRECTION('ref_axis',(-1.,0.,1.38777878078144E-14));
#34987=DIRECTION('',(1.,0.,-1.04744440165294E-14));
#34988=DIRECTION('center_axis',(0.,1.,0.));
#34989=DIRECTION('ref_axis',(-1.,0.,1.38777878078144E-14));
#34990=DIRECTION('',(0.,0.,1.));
#34991=DIRECTION('center_axis',(0.,-1.,0.));
#34992=DIRECTION('ref_axis',(0.,0.,-1.));
#34993=DIRECTION('',(1.,0.,0.));
#34994=DIRECTION('center_axis',(0.,1.,0.));
#34995=DIRECTION('ref_axis',(-1.,0.,1.38777878078144E-14));
#34996=DIRECTION('',(1.04744440165294E-14,0.,1.));
#34997=DIRECTION('center_axis',(0.,1.,0.));
#34998=DIRECTION('ref_axis',(-1.,0.,1.38777878078144E-14));
#34999=DIRECTION('',(1.,0.,-1.04744440165294E-14));
#35000=DIRECTION('',(-1.,0.,1.04744440165294E-14));
#35001=DIRECTION('center_axis',(0.,1.,0.));
#35002=DIRECTION('ref_axis',(-1.,0.,1.38777878078145E-14));
#35003=DIRECTION('',(-1.04744440165294E-14,0.,-1.));
#35004=DIRECTION('center_axis',(0.,1.,0.));
#35005=DIRECTION('ref_axis',(-1.,0.,1.38777878078144E-14));
#35006=DIRECTION('',(1.,0.,-1.04744440165294E-14));
#35007=DIRECTION('center_axis',(0.,-1.,0.));
#35008=DIRECTION('ref_axis',(1.,0.,-1.38777878078145E-14));
#35009=DIRECTION('',(-1.04744440165294E-14,0.,-1.));
#35010=DIRECTION('center_axis',(0.,-1.,0.));
#35011=DIRECTION('ref_axis',(1.,0.,-1.38777878078145E-14));
#35012=DIRECTION('',(-1.,0.,1.04744440165294E-14));
#35013=DIRECTION('center_axis',(0.,1.,0.));
#35014=DIRECTION('ref_axis',(-1.,0.,1.04083408558608E-14));
#35015=DIRECTION('',(-1.04744440165294E-14,0.,-1.));
#35016=DIRECTION('center_axis',(0.,1.,0.));
#35017=DIRECTION('ref_axis',(-1.,0.,1.04083408558609E-14));
#35018=DIRECTION('',(1.,0.,-1.04744440165294E-14));
#35019=DIRECTION('center_axis',(0.,-1.,0.));
#35020=DIRECTION('ref_axis',(1.,0.,-1.04083408558608E-14));
#35021=DIRECTION('',(-1.04744440165294E-14,0.,-1.));
#35022=DIRECTION('center_axis',(0.,-1.,0.));
#35023=DIRECTION('ref_axis',(1.,0.,-1.04083408558608E-14));
#35024=DIRECTION('',(-1.,0.,1.04744440165294E-14));
#35025=DIRECTION('center_axis',(0.,1.,0.));
#35026=DIRECTION('ref_axis',(-1.,0.,1.38777878078145E-14));
#35027=DIRECTION('',(-1.04744440165294E-14,0.,-1.));
#35028=DIRECTION('center_axis',(0.,1.,0.));
#35029=DIRECTION('ref_axis',(-1.,0.,1.38777878078145E-14));
#35030=DIRECTION('',(1.,0.,-1.04744440165294E-14));
#35031=DIRECTION('center_axis',(0.,-1.,0.));
#35032=DIRECTION('ref_axis',(1.,0.,-1.38777878078144E-14));
#35033=DIRECTION('',(-1.04744440165294E-14,0.,-1.));
#35034=DIRECTION('center_axis',(0.,-1.,0.));
#35035=DIRECTION('ref_axis',(1.,0.,-1.38777878078145E-14));
#35036=DIRECTION('',(-1.,0.,1.04744440165294E-14));
#35037=DIRECTION('center_axis',(0.,1.,0.));
#35038=DIRECTION('ref_axis',(-1.,0.,1.38777878078145E-14));
#35039=DIRECTION('',(-1.04744440165294E-14,0.,-1.));
#35040=DIRECTION('center_axis',(0.,1.,0.));
#35041=DIRECTION('ref_axis',(-1.,0.,1.38777878078144E-14));
#35042=DIRECTION('',(1.,0.,-1.04744440165294E-14));
#35043=DIRECTION('center_axis',(0.,-1.,0.));
#35044=DIRECTION('ref_axis',(1.,0.,-1.38777878078145E-14));
#35045=DIRECTION('',(-1.04744440165294E-14,0.,-1.));
#35046=DIRECTION('center_axis',(0.,-1.,0.));
#35047=DIRECTION('ref_axis',(1.,0.,-1.38777878078145E-14));
#35048=DIRECTION('',(-1.,0.,1.04744440165294E-14));
#35049=DIRECTION('center_axis',(0.,1.,0.));
#35050=DIRECTION('ref_axis',(-1.,0.,0.));
#35051=DIRECTION('',(-1.04744440165294E-14,0.,-1.));
#35052=DIRECTION('center_axis',(0.,1.,0.));
#35053=DIRECTION('ref_axis',(-1.,0.,1.38777878078145E-14));
#35054=DIRECTION('',(1.,0.,-1.04744440165294E-14));
#35055=DIRECTION('center_axis',(0.,-1.,0.));
#35056=DIRECTION('ref_axis',(1.,0.,-1.38777878078144E-14));
#35057=DIRECTION('',(-1.04744440165294E-14,0.,-1.));
#35058=DIRECTION('center_axis',(0.,-1.,0.));
#35059=DIRECTION('ref_axis',(1.,0.,0.));
#35060=DIRECTION('',(-1.,0.,1.04744440165294E-14));
#35061=DIRECTION('center_axis',(0.,1.,0.));
#35062=DIRECTION('ref_axis',(-1.,0.,0.));
#35063=DIRECTION('',(-1.04744440165294E-14,0.,-1.));
#35064=DIRECTION('center_axis',(0.,1.,0.));
#35065=DIRECTION('ref_axis',(-1.,0.,0.));
#35066=DIRECTION('',(1.,0.,-1.04744440165294E-14));
#35067=DIRECTION('center_axis',(0.,-1.,0.));
#35068=DIRECTION('ref_axis',(1.,0.,0.));
#35069=DIRECTION('',(-1.04744440165294E-14,0.,-1.));
#35070=DIRECTION('center_axis',(0.,-1.,0.));
#35071=DIRECTION('ref_axis',(1.,0.,0.));
#35072=DIRECTION('',(1.,0.,0.));
#35073=DIRECTION('center_axis',(0.,1.,0.));
#35074=DIRECTION('ref_axis',(-1.,0.,1.38777878078144E-14));
#35075=DIRECTION('',(1.04744440165294E-14,0.,1.));
#35076=DIRECTION('center_axis',(0.,1.,0.));
#35077=DIRECTION('ref_axis',(-1.,0.,0.));
#35078=DIRECTION('',(1.,0.,-1.04744440165294E-14));
#35079=DIRECTION('center_axis',(-4.77651282721708E-14,-1.,-1.23439264683946E-13));
#35080=DIRECTION('ref_axis',(0.931361622708317,4.57072507300032E-16,-0.364095492619903));
#35081=DIRECTION('center_axis',(0.,1.,0.));
#35082=DIRECTION('ref_axis',(-1.,0.,1.04744440165294E-14));
#35083=DIRECTION('center_axis',(1.23439264683949E-13,1.,4.77651282721728E-14));
#35084=DIRECTION('ref_axis',(-0.364095492598961,4.57072504323211E-16,0.931361622716504));
#35085=DIRECTION('',(0.,0.,1.));
#35086=DIRECTION('center_axis',(0.,-1.,0.));
#35087=DIRECTION('ref_axis',(0.,0.,-1.));
#35088=DIRECTION('center_axis',(0.,1.,0.));
#35089=DIRECTION('ref_axis',(-1.,0.,0.));
#35090=DIRECTION('',(1.,0.,-1.04744440165294E-14));
#35091=DIRECTION('center_axis',(0.,-1.,0.));
#35092=DIRECTION('ref_axis',(1.,0.,0.));
#35093=DIRECTION('',(-1.04744440165294E-14,0.,-1.));
#35094=DIRECTION('center_axis',(0.,-1.,0.));
#35095=DIRECTION('ref_axis',(1.,0.,-1.04744440165294E-14));
#35096=DIRECTION('',(-1.04744440165294E-14,0.,-1.));
#35097=DIRECTION('center_axis',(0.,-1.,0.));
#35098=DIRECTION('ref_axis',(1.,0.,-1.04744440165294E-14));
#35099=DIRECTION('',(1.04744440165294E-14,0.,1.));
#35100=DIRECTION('center_axis',(0.,-1.,0.));
#35101=DIRECTION('ref_axis',(1.,0.,0.));
#35102=DIRECTION('',(1.,0.,-1.04744440165294E-14));
#35103=DIRECTION('center_axis',(0.,-1.,0.));
#35104=DIRECTION('ref_axis',(1.,0.,0.));
#35105=DIRECTION('',(-1.04744440165294E-14,0.,-1.));
#35106=DIRECTION('center_axis',(0.,-1.,0.));
#35107=DIRECTION('ref_axis',(1.,0.,-1.04744440165294E-14));
#35108=DIRECTION('center_axis',(0.,-1.,0.));
#35109=DIRECTION('ref_axis',(1.,0.,0.));
#35110=DIRECTION('',(1.,0.,-1.04744440165294E-14));
#35111=DIRECTION('center_axis',(0.,-1.,0.));
#35112=DIRECTION('ref_axis',(1.,0.,-1.04744440165294E-14));
#35113=DIRECTION('',(1.04744440165294E-14,0.,1.));
#35114=DIRECTION('center_axis',(0.,-1.,0.));
#35115=DIRECTION('ref_axis',(1.,0.,0.));
#35116=DIRECTION('',(1.,0.,-1.04744440165294E-14));
#35117=DIRECTION('center_axis',(0.,-1.,0.));
#35118=DIRECTION('ref_axis',(1.,0.,0.));
#35119=DIRECTION('',(-1.04744440165294E-14,0.,-1.));
#35120=DIRECTION('center_axis',(0.,-1.,0.));
#35121=DIRECTION('ref_axis',(1.,0.,0.));
#35122=DIRECTION('',(-1.,0.,1.04744440165294E-14));
#35123=DIRECTION('center_axis',(0.,-1.,0.));
#35124=DIRECTION('ref_axis',(1.,0.,0.));
#35125=DIRECTION('',(1.04744440165294E-14,0.,1.));
#35126=DIRECTION('center_axis',(0.,-1.,0.));
#35127=DIRECTION('ref_axis',(1.,0.,-1.38777878078144E-14));
#35128=DIRECTION('',(1.,0.,-1.04744440165294E-14));
#35129=DIRECTION('center_axis',(0.,-1.,0.));
#35130=DIRECTION('ref_axis',(1.,0.,-1.38777878078144E-14));
#35131=DIRECTION('',(-1.04744440165294E-14,0.,-1.));
#35132=DIRECTION('center_axis',(0.,-1.,0.));
#35133=DIRECTION('ref_axis',(1.,0.,-1.38777878078144E-14));
#35134=DIRECTION('',(-1.,0.,1.04744440165294E-14));
#35135=DIRECTION('center_axis',(0.,-1.,0.));
#35136=DIRECTION('ref_axis',(1.,0.,-1.38777878078144E-14));
#35137=DIRECTION('',(1.04744440165294E-14,0.,1.));
#35138=DIRECTION('center_axis',(0.,-1.,0.));
#35139=DIRECTION('ref_axis',(1.,0.,-1.38777878078144E-14));
#35140=DIRECTION('',(1.,0.,-1.04744440165294E-14));
#35141=DIRECTION('center_axis',(0.,-1.,0.));
#35142=DIRECTION('ref_axis',(1.,0.,-1.38777878078144E-14));
#35143=DIRECTION('',(-1.04744440165294E-14,0.,-1.));
#35144=DIRECTION('center_axis',(0.,-1.,0.));
#35145=DIRECTION('ref_axis',(1.,0.,0.));
#35146=DIRECTION('',(-1.,0.,1.04744440165294E-14));
#35147=DIRECTION('center_axis',(0.,-1.,0.));
#35148=DIRECTION('ref_axis',(1.,0.,0.));
#35149=DIRECTION('',(1.04744440165294E-14,0.,1.));
#35150=DIRECTION('center_axis',(0.,-1.,0.));
#35151=DIRECTION('ref_axis',(1.,0.,0.));
#35152=DIRECTION('',(1.,0.,-1.04744440165294E-14));
#35153=DIRECTION('center_axis',(0.,-1.,0.));
#35154=DIRECTION('ref_axis',(1.,0.,0.));
#35155=DIRECTION('',(-1.04744440165294E-14,0.,-1.));
#35156=DIRECTION('center_axis',(0.,-1.,0.));
#35157=DIRECTION('ref_axis',(1.,0.,0.));
#35158=DIRECTION('',(-1.,0.,1.04744440165294E-14));
#35159=DIRECTION('center_axis',(0.,-1.,0.));
#35160=DIRECTION('ref_axis',(1.,0.,0.));
#35161=DIRECTION('',(1.04744440165294E-14,0.,1.));
#35162=DIRECTION('center_axis',(0.,-1.,0.));
#35163=DIRECTION('ref_axis',(1.,0.,-1.38777878078144E-14));
#35164=DIRECTION('',(1.,0.,-1.04744440165294E-14));
#35165=DIRECTION('center_axis',(0.,-1.,0.));
#35166=DIRECTION('ref_axis',(1.,0.,-1.38777878078144E-14));
#35167=DIRECTION('',(-1.04744440165294E-14,0.,-1.));
#35168=DIRECTION('center_axis',(0.,-1.,0.));
#35169=DIRECTION('ref_axis',(1.,0.,-1.38777878078144E-14));
#35170=DIRECTION('',(-1.,0.,1.04744440165294E-14));
#35171=DIRECTION('center_axis',(0.,-1.,0.));
#35172=DIRECTION('ref_axis',(1.,0.,-1.38777878078144E-14));
#35173=DIRECTION('',(1.04744440165294E-14,0.,1.));
#35174=DIRECTION('center_axis',(0.,-1.,0.));
#35175=DIRECTION('ref_axis',(1.,0.,-1.38777878078144E-14));
#35176=DIRECTION('',(1.,0.,-1.04744440165294E-14));
#35177=DIRECTION('center_axis',(0.,-1.,0.));
#35178=DIRECTION('ref_axis',(1.,0.,-1.38777878078144E-14));
#35179=DIRECTION('',(-1.04744440165294E-14,0.,-1.));
#35180=DIRECTION('center_axis',(0.,-1.,0.));
#35181=DIRECTION('ref_axis',(1.,0.,-1.38777878078144E-14));
#35182=DIRECTION('',(-1.,0.,1.04744440165294E-14));
#35183=DIRECTION('center_axis',(0.,-1.,0.));
#35184=DIRECTION('ref_axis',(1.,0.,-1.38777878078144E-14));
#35185=DIRECTION('',(1.04744440165294E-14,0.,1.));
#35186=DIRECTION('center_axis',(0.,-1.,0.));
#35187=DIRECTION('ref_axis',(1.,0.,-1.38777878078144E-14));
#35188=DIRECTION('',(1.,0.,-1.04744440165294E-14));
#35189=DIRECTION('center_axis',(0.,-1.,0.));
#35190=DIRECTION('ref_axis',(1.,0.,-1.38777878078144E-14));
#35191=DIRECTION('',(-1.04744440165294E-14,0.,-1.));
#35192=DIRECTION('center_axis',(0.,-1.,0.));
#35193=DIRECTION('ref_axis',(1.,0.,0.));
#35194=DIRECTION('',(-1.,0.,1.04744440165294E-14));
#35195=DIRECTION('center_axis',(0.,-1.,0.));
#35196=DIRECTION('ref_axis',(1.,0.,0.));
#35197=DIRECTION('',(1.04744440165294E-14,0.,1.));
#35198=DIRECTION('center_axis',(0.,-1.,0.));
#35199=DIRECTION('ref_axis',(1.,0.,0.));
#35200=DIRECTION('',(1.,0.,-1.04744440165294E-14));
#35201=DIRECTION('center_axis',(0.,-1.,0.));
#35202=DIRECTION('ref_axis',(1.,0.,0.));
#35203=DIRECTION('',(-1.04744440165294E-14,0.,-1.));
#35204=DIRECTION('center_axis',(0.,-1.,0.));
#35205=DIRECTION('ref_axis',(1.,0.,0.));
#35206=DIRECTION('',(-1.,0.,1.04744440165294E-14));
#35207=DIRECTION('center_axis',(0.,-1.,0.));
#35208=DIRECTION('ref_axis',(1.,0.,0.));
#35209=DIRECTION('',(1.04744440165294E-14,0.,1.));
#35210=DIRECTION('center_axis',(0.,-1.,0.));
#35211=DIRECTION('ref_axis',(1.,0.,-1.38777878078144E-14));
#35212=DIRECTION('',(1.,0.,-1.04744440165294E-14));
#35213=DIRECTION('center_axis',(0.,-1.,0.));
#35214=DIRECTION('ref_axis',(1.,0.,-1.38777878078144E-14));
#35215=DIRECTION('',(-1.04744440165294E-14,0.,-1.));
#35216=DIRECTION('center_axis',(0.,-1.,0.));
#35217=DIRECTION('ref_axis',(1.,0.,-1.38777878078144E-14));
#35218=DIRECTION('',(-1.,0.,1.04744440165294E-14));
#35219=DIRECTION('center_axis',(0.,-1.,0.));
#35220=DIRECTION('ref_axis',(1.,0.,-1.38777878078144E-14));
#35221=DIRECTION('',(1.04744440165294E-14,0.,1.));
#35222=DIRECTION('center_axis',(0.,-1.,0.));
#35223=DIRECTION('ref_axis',(1.,0.,-1.38777878078144E-14));
#35224=DIRECTION('',(1.,0.,-1.04744440165294E-14));
#35225=DIRECTION('center_axis',(0.,-1.,0.));
#35226=DIRECTION('ref_axis',(1.,0.,-1.38777878078144E-14));
#35227=DIRECTION('',(-1.04744440165294E-14,0.,-1.));
#35228=DIRECTION('center_axis',(0.,-1.,0.));
#35229=DIRECTION('ref_axis',(1.,0.,-1.38777878078145E-14));
#35230=DIRECTION('',(-1.,0.,1.04744440165294E-14));
#35231=DIRECTION('center_axis',(0.,-1.,0.));
#35232=DIRECTION('ref_axis',(1.,0.,-1.38777878078144E-14));
#35233=DIRECTION('',(1.04744440165294E-14,0.,1.));
#35234=DIRECTION('center_axis',(0.,-1.,0.));
#35235=DIRECTION('ref_axis',(1.,0.,-1.38777878078144E-14));
#35236=DIRECTION('',(1.,0.,-1.04744440165294E-14));
#35237=DIRECTION('center_axis',(0.,-1.,0.));
#35238=DIRECTION('ref_axis',(1.,0.,-1.38777878078144E-14));
#35239=DIRECTION('',(-1.04744440165294E-14,0.,-1.));
#35240=DIRECTION('center_axis',(0.,-1.,0.));
#35241=DIRECTION('ref_axis',(1.,0.,-1.38777878078145E-14));
#35242=DIRECTION('',(-1.,0.,1.04744440165294E-14));
#35243=DIRECTION('center_axis',(0.,-1.,0.));
#35244=DIRECTION('ref_axis',(1.,0.,-1.38777878078144E-14));
#35245=DIRECTION('',(1.04744440165294E-14,0.,1.));
#35246=DIRECTION('center_axis',(0.,-1.,0.));
#35247=DIRECTION('ref_axis',(1.,0.,-1.38777878078144E-14));
#35248=DIRECTION('',(1.,0.,-1.04744440165294E-14));
#35249=DIRECTION('center_axis',(0.,-1.,0.));
#35250=DIRECTION('ref_axis',(1.,0.,-1.38777878078145E-14));
#35251=DIRECTION('',(-1.04744440165294E-14,0.,-1.));
#35252=DIRECTION('center_axis',(0.,-1.,0.));
#35253=DIRECTION('ref_axis',(1.,0.,0.));
#35254=DIRECTION('',(-1.,0.,1.04744440165294E-14));
#35255=DIRECTION('center_axis',(0.,-1.,0.));
#35256=DIRECTION('ref_axis',(1.,0.,0.));
#35257=DIRECTION('',(1.04744440165294E-14,0.,1.));
#35258=DIRECTION('center_axis',(0.,-1.,0.));
#35259=DIRECTION('ref_axis',(1.,0.,0.));
#35260=DIRECTION('',(1.,0.,-1.04744440165294E-14));
#35261=DIRECTION('center_axis',(0.,-1.,0.));
#35262=DIRECTION('ref_axis',(1.,0.,0.));
#35263=DIRECTION('',(-1.04744440165294E-14,0.,-1.));
#35264=DIRECTION('center_axis',(0.,-1.,0.));
#35265=DIRECTION('ref_axis',(1.,0.,0.));
#35266=DIRECTION('',(-1.,0.,1.04744440165294E-14));
#35267=DIRECTION('center_axis',(0.,-1.,0.));
#35268=DIRECTION('ref_axis',(1.,0.,0.));
#35269=DIRECTION('',(1.04744440165294E-14,0.,1.));
#35270=DIRECTION('center_axis',(0.,-1.,0.));
#35271=DIRECTION('ref_axis',(1.,0.,-1.38777878078144E-14));
#35272=DIRECTION('',(1.,0.,-1.04744440165294E-14));
#35273=DIRECTION('center_axis',(0.,-1.,0.));
#35274=DIRECTION('ref_axis',(1.,0.,-1.38777878078145E-14));
#35275=DIRECTION('',(-1.04744440165294E-14,0.,-1.));
#35276=DIRECTION('',(-1.04744440165294E-14,0.,-1.));
#35277=DIRECTION('center_axis',(0.,-1.,0.));
#35278=DIRECTION('ref_axis',(1.,0.,-1.04744440165294E-14));
#35279=DIRECTION('',(1.04744440165294E-14,0.,1.));
#35280=DIRECTION('center_axis',(0.,-1.,0.));
#35281=DIRECTION('ref_axis',(1.,0.,0.));
#35282=DIRECTION('',(1.,0.,-1.04744440165294E-14));
#35283=DIRECTION('center_axis',(0.,-1.,0.));
#35284=DIRECTION('ref_axis',(1.,0.,0.));
#35285=DIRECTION('center_axis',(0.,1.,0.));
#35286=DIRECTION('ref_axis',(-1.,0.,1.04744440165294E-14));
#35287=DIRECTION('',(-1.04744440165294E-14,0.,-1.));
#35288=DIRECTION('center_axis',(0.,1.,0.));
#35289=DIRECTION('ref_axis',(-1.,0.,0.));
#35290=DIRECTION('',(-1.,0.,1.04744440165294E-14));
#35291=DIRECTION('center_axis',(0.,1.,0.));
#35292=DIRECTION('ref_axis',(-1.,0.,0.));
#35293=DIRECTION('',(1.04744440165294E-14,0.,1.));
#35294=DIRECTION('center_axis',(0.,1.,0.));
#35295=DIRECTION('ref_axis',(-1.,0.,1.04744440165294E-14));
#35296=DIRECTION('',(-1.,0.,1.04744440165294E-14));
#35297=DIRECTION('center_axis',(0.,1.,0.));
#35298=DIRECTION('ref_axis',(-1.,0.,0.));
#35299=DIRECTION('center_axis',(0.,1.,0.));
#35300=DIRECTION('ref_axis',(-1.,0.,1.04744440165294E-14));
#35301=DIRECTION('',(-1.04744440165294E-14,0.,-1.));
#35302=DIRECTION('center_axis',(0.,1.,0.));
#35303=DIRECTION('ref_axis',(-1.,0.,0.));
#35304=DIRECTION('',(-1.,0.,1.04744440165294E-14));
#35305=DIRECTION('center_axis',(0.,1.,0.));
#35306=DIRECTION('ref_axis',(-1.,0.,0.));
#35307=DIRECTION('',(1.04744440165294E-14,0.,1.));
#35308=DIRECTION('center_axis',(0.,1.,0.));
#35309=DIRECTION('ref_axis',(-1.,0.,0.));
#35310=DIRECTION('',(-1.04744440165294E-14,0.,-1.));
#35311=DIRECTION('center_axis',(0.,1.,0.));
#35312=DIRECTION('ref_axis',(-1.,0.,1.38777878078144E-14));
#35313=DIRECTION('',(-1.,0.,1.04744440165294E-14));
#35314=DIRECTION('center_axis',(0.,1.,0.));
#35315=DIRECTION('ref_axis',(-1.,0.,1.38777878078144E-14));
#35316=DIRECTION('',(1.04744440165294E-14,0.,1.));
#35317=DIRECTION('center_axis',(0.,1.,0.));
#35318=DIRECTION('ref_axis',(-1.,0.,0.));
#35319=DIRECTION('',(1.,0.,-1.04744440165294E-14));
#35320=DIRECTION('center_axis',(0.,1.,0.));
#35321=DIRECTION('ref_axis',(-1.,0.,1.38777878078144E-14));
#35322=DIRECTION('',(-1.04744440165294E-14,0.,-1.));
#35323=DIRECTION('center_axis',(0.,1.,0.));
#35324=DIRECTION('ref_axis',(-1.,0.,1.38777878078144E-14));
#35325=DIRECTION('',(-1.,0.,1.04744440165294E-14));
#35326=DIRECTION('center_axis',(0.,1.,0.));
#35327=DIRECTION('ref_axis',(-1.,0.,1.38777878078144E-14));
#35328=DIRECTION('',(1.04744440165294E-14,0.,1.));
#35329=DIRECTION('center_axis',(0.,1.,0.));
#35330=DIRECTION('ref_axis',(-1.,0.,1.38777878078144E-14));
#35331=DIRECTION('',(1.,0.,-1.04744440165294E-14));
#35332=DIRECTION('center_axis',(0.,1.,0.));
#35333=DIRECTION('ref_axis',(-1.,0.,0.));
#35334=DIRECTION('',(-1.04744440165294E-14,0.,-1.));
#35335=DIRECTION('center_axis',(0.,1.,0.));
#35336=DIRECTION('ref_axis',(-1.,0.,0.));
#35337=DIRECTION('',(-1.,0.,1.04744440165294E-14));
#35338=DIRECTION('center_axis',(0.,1.,0.));
#35339=DIRECTION('ref_axis',(-1.,0.,0.));
#35340=DIRECTION('',(1.04744440165294E-14,0.,1.));
#35341=DIRECTION('center_axis',(0.,1.,0.));
#35342=DIRECTION('ref_axis',(-1.,0.,0.));
#35343=DIRECTION('',(1.,0.,-1.04744440165294E-14));
#35344=DIRECTION('center_axis',(0.,1.,0.));
#35345=DIRECTION('ref_axis',(-1.,0.,0.));
#35346=DIRECTION('',(-1.04744440165294E-14,0.,-1.));
#35347=DIRECTION('center_axis',(0.,1.,0.));
#35348=DIRECTION('ref_axis',(-1.,0.,1.38777878078144E-14));
#35349=DIRECTION('',(-1.,0.,1.04744440165294E-14));
#35350=DIRECTION('center_axis',(0.,1.,0.));
#35351=DIRECTION('ref_axis',(-1.,0.,1.38777878078144E-14));
#35352=DIRECTION('',(1.04744440165294E-14,0.,1.));
#35353=DIRECTION('center_axis',(0.,1.,0.));
#35354=DIRECTION('ref_axis',(-1.,0.,0.));
#35355=DIRECTION('',(1.,0.,-1.04744440165294E-14));
#35356=DIRECTION('center_axis',(0.,1.,0.));
#35357=DIRECTION('ref_axis',(-1.,0.,1.38777878078144E-14));
#35358=DIRECTION('',(-1.04744440165294E-14,0.,-1.));
#35359=DIRECTION('center_axis',(0.,1.,0.));
#35360=DIRECTION('ref_axis',(-1.,0.,1.38777878078144E-14));
#35361=DIRECTION('',(-1.,0.,1.04744440165294E-14));
#35362=DIRECTION('center_axis',(0.,1.,0.));
#35363=DIRECTION('ref_axis',(-1.,0.,1.38777878078144E-14));
#35364=DIRECTION('',(1.04744440165294E-14,0.,1.));
#35365=DIRECTION('center_axis',(0.,1.,0.));
#35366=DIRECTION('ref_axis',(-1.,0.,1.38777878078144E-14));
#35367=DIRECTION('',(1.,0.,-1.04744440165294E-14));
#35368=DIRECTION('center_axis',(0.,1.,0.));
#35369=DIRECTION('ref_axis',(-1.,0.,1.38777878078144E-14));
#35370=DIRECTION('',(-1.04744440165294E-14,0.,-1.));
#35371=DIRECTION('center_axis',(0.,1.,0.));
#35372=DIRECTION('ref_axis',(-1.,0.,1.38777878078144E-14));
#35373=DIRECTION('',(-1.,0.,1.04744440165294E-14));
#35374=DIRECTION('center_axis',(0.,1.,0.));
#35375=DIRECTION('ref_axis',(-1.,0.,1.38777878078144E-14));
#35376=DIRECTION('',(1.04744440165294E-14,0.,1.));
#35377=DIRECTION('center_axis',(0.,1.,0.));
#35378=DIRECTION('ref_axis',(-1.,0.,1.38777878078144E-14));
#35379=DIRECTION('',(1.,0.,-1.04744440165294E-14));
#35380=DIRECTION('center_axis',(0.,1.,0.));
#35381=DIRECTION('ref_axis',(-1.,0.,0.));
#35382=DIRECTION('',(-1.04744440165294E-14,0.,-1.));
#35383=DIRECTION('center_axis',(0.,1.,0.));
#35384=DIRECTION('ref_axis',(-1.,0.,0.));
#35385=DIRECTION('',(-1.,0.,1.04744440165294E-14));
#35386=DIRECTION('center_axis',(0.,1.,0.));
#35387=DIRECTION('ref_axis',(-1.,0.,0.));
#35388=DIRECTION('',(1.04744440165294E-14,0.,1.));
#35389=DIRECTION('center_axis',(0.,1.,0.));
#35390=DIRECTION('ref_axis',(-1.,0.,0.));
#35391=DIRECTION('',(1.,0.,-1.04744440165294E-14));
#35392=DIRECTION('center_axis',(0.,1.,0.));
#35393=DIRECTION('ref_axis',(-1.,0.,0.));
#35394=DIRECTION('',(-1.04744440165294E-14,0.,-1.));
#35395=DIRECTION('center_axis',(0.,1.,0.));
#35396=DIRECTION('ref_axis',(-1.,0.,1.38777878078144E-14));
#35397=DIRECTION('',(-1.,0.,1.04744440165294E-14));
#35398=DIRECTION('center_axis',(0.,1.,0.));
#35399=DIRECTION('ref_axis',(-1.,0.,1.38777878078144E-14));
#35400=DIRECTION('',(1.04744440165294E-14,0.,1.));
#35401=DIRECTION('center_axis',(0.,1.,0.));
#35402=DIRECTION('ref_axis',(-1.,0.,0.));
#35403=DIRECTION('',(1.,0.,-1.04744440165294E-14));
#35404=DIRECTION('center_axis',(0.,1.,0.));
#35405=DIRECTION('ref_axis',(-1.,0.,1.38777878078144E-14));
#35406=DIRECTION('',(-1.04744440165294E-14,0.,-1.));
#35407=DIRECTION('center_axis',(0.,1.,0.));
#35408=DIRECTION('ref_axis',(-1.,0.,1.38777878078144E-14));
#35409=DIRECTION('',(-1.,0.,1.04744440165294E-14));
#35410=DIRECTION('center_axis',(0.,1.,0.));
#35411=DIRECTION('ref_axis',(-1.,0.,1.38777878078144E-14));
#35412=DIRECTION('',(1.04744440165294E-14,0.,1.));
#35413=DIRECTION('center_axis',(0.,1.,0.));
#35414=DIRECTION('ref_axis',(-1.,0.,1.38777878078144E-14));
#35415=DIRECTION('',(1.,0.,-1.04744440165294E-14));
#35416=DIRECTION('center_axis',(0.,1.,0.));
#35417=DIRECTION('ref_axis',(-1.,0.,1.38777878078145E-14));
#35418=DIRECTION('',(-1.04744440165294E-14,0.,-1.));
#35419=DIRECTION('center_axis',(0.,1.,0.));
#35420=DIRECTION('ref_axis',(-1.,0.,1.38777878078144E-14));
#35421=DIRECTION('',(-1.,0.,1.04744440165294E-14));
#35422=DIRECTION('center_axis',(0.,1.,0.));
#35423=DIRECTION('ref_axis',(-1.,0.,1.38777878078144E-14));
#35424=DIRECTION('',(1.04744440165294E-14,0.,1.));
#35425=DIRECTION('center_axis',(0.,1.,0.));
#35426=DIRECTION('ref_axis',(-1.,0.,1.38777878078144E-14));
#35427=DIRECTION('',(1.,0.,-1.04744440165294E-14));
#35428=DIRECTION('center_axis',(0.,1.,0.));
#35429=DIRECTION('ref_axis',(-1.,0.,1.38777878078145E-14));
#35430=DIRECTION('',(-1.04744440165294E-14,0.,-1.));
#35431=DIRECTION('center_axis',(0.,1.,0.));
#35432=DIRECTION('ref_axis',(-1.,0.,1.38777878078145E-14));
#35433=DIRECTION('',(-1.,0.,1.04744440165294E-14));
#35434=DIRECTION('center_axis',(0.,1.,0.));
#35435=DIRECTION('ref_axis',(-1.,0.,1.38777878078144E-14));
#35436=DIRECTION('',(1.04744440165294E-14,0.,1.));
#35437=DIRECTION('center_axis',(0.,1.,0.));
#35438=DIRECTION('ref_axis',(-1.,0.,1.38777878078144E-14));
#35439=DIRECTION('',(1.,0.,-1.04744440165294E-14));
#35440=DIRECTION('center_axis',(0.,1.,0.));
#35441=DIRECTION('ref_axis',(-1.,0.,0.));
#35442=DIRECTION('',(-1.04744440165294E-14,0.,-1.));
#35443=DIRECTION('center_axis',(0.,1.,0.));
#35444=DIRECTION('ref_axis',(-1.,0.,0.));
#35445=DIRECTION('',(-1.,0.,1.04744440165294E-14));
#35446=DIRECTION('center_axis',(0.,1.,0.));
#35447=DIRECTION('ref_axis',(-1.,0.,0.));
#35448=DIRECTION('',(1.04744440165294E-14,0.,1.));
#35449=DIRECTION('center_axis',(0.,1.,0.));
#35450=DIRECTION('ref_axis',(-1.,0.,0.));
#35451=DIRECTION('',(1.,0.,-1.04744440165294E-14));
#35452=DIRECTION('center_axis',(0.,1.,0.));
#35453=DIRECTION('ref_axis',(-1.,0.,0.));
#35454=DIRECTION('',(-1.04744440165294E-14,0.,-1.));
#35455=DIRECTION('center_axis',(0.,1.,0.));
#35456=DIRECTION('ref_axis',(-1.,0.,1.38777878078145E-14));
#35457=DIRECTION('',(-1.,0.,1.04744440165294E-14));
#35458=DIRECTION('center_axis',(0.,1.,0.));
#35459=DIRECTION('ref_axis',(-1.,0.,1.38777878078144E-14));
#35460=DIRECTION('',(1.04744440165294E-14,0.,1.));
#35461=DIRECTION('center_axis',(0.,1.,0.));
#35462=DIRECTION('ref_axis',(-1.,0.,0.));
#35463=DIRECTION('',(1.,0.,-1.04744440165294E-14));
#35464=DIRECTION('',(-1.04744440165294E-14,0.,-1.));
#35465=DIRECTION('center_axis',(0.,1.,0.));
#35466=DIRECTION('ref_axis',(-1.,0.,0.));
#35467=DIRECTION('',(-1.,0.,1.04744440165294E-14));
#35468=DIRECTION('center_axis',(0.,1.,0.));
#35469=DIRECTION('ref_axis',(-1.,0.,0.));
#35470=DIRECTION('',(1.04744440165294E-14,0.,1.));
#35471=DIRECTION('center_axis',(0.,1.,0.));
#35472=DIRECTION('ref_axis',(-1.,0.,1.04744440165294E-14));
#35473=DIRECTION('center_axis',(0.,1.,0.));
#35474=DIRECTION('ref_axis',(0.,0.,1.));
#35475=DIRECTION('',(1.,0.,-3.49148133884313E-15));
#35476=DIRECTION('center_axis',(0.,-1.,0.));
#35477=DIRECTION('ref_axis',(-1.,0.,3.46944695195361E-15));
#35478=DIRECTION('',(-3.49148133884313E-15,0.,-1.));
#35479=DIRECTION('center_axis',(0.,1.,0.));
#35480=DIRECTION('ref_axis',(0.,0.,1.));
#35481=DIRECTION('',(1.,0.,0.));
#35482=DIRECTION('center_axis',(0.,1.,0.));
#35483=DIRECTION('ref_axis',(0.,0.,1.));
#35484=DIRECTION('',(0.,0.,-1.));
#35485=DIRECTION('center_axis',(0.,1.,0.));
#35486=DIRECTION('ref_axis',(0.,0.,1.));
#35487=DIRECTION('',(1.,0.,-3.49148133884313E-15));
#35488=DIRECTION('center_axis',(0.,-1.,0.));
#35489=DIRECTION('ref_axis',(-1.,0.,6.93889390390722E-15));
#35490=DIRECTION('',(-3.49148133884313E-15,0.,-1.));
#35491=DIRECTION('center_axis',(0.,1.,0.));
#35492=DIRECTION('ref_axis',(0.,0.,1.));
#35493=DIRECTION('',(1.,0.,0.));
#35494=DIRECTION('center_axis',(0.,1.,0.));
#35495=DIRECTION('ref_axis',(0.,0.,1.));
#35496=DIRECTION('',(0.,0.,-1.));
#35497=DIRECTION('center_axis',(0.,1.,0.));
#35498=DIRECTION('ref_axis',(0.,0.,1.));
#35499=DIRECTION('',(1.,0.,-3.49148133884313E-15));
#35500=DIRECTION('center_axis',(0.,-1.,0.));
#35501=DIRECTION('ref_axis',(-1.,0.,0.));
#35502=DIRECTION('',(-3.49148133884313E-15,0.,-1.));
#35503=DIRECTION('center_axis',(0.,1.,0.));
#35504=DIRECTION('ref_axis',(0.,0.,1.));
#35505=DIRECTION('',(1.,0.,0.));
#35506=DIRECTION('center_axis',(0.,1.,0.));
#35507=DIRECTION('ref_axis',(0.,0.,1.));
#35508=DIRECTION('',(0.,0.,-1.));
#35509=DIRECTION('center_axis',(0.,1.,0.));
#35510=DIRECTION('ref_axis',(0.,0.,1.));
#35511=DIRECTION('',(1.,0.,-3.49148133884313E-15));
#35512=DIRECTION('center_axis',(0.,-1.,0.));
#35513=DIRECTION('ref_axis',(-1.,0.,0.));
#35514=DIRECTION('',(-3.49148133884313E-15,0.,-1.));
#35515=DIRECTION('center_axis',(0.,1.,0.));
#35516=DIRECTION('ref_axis',(0.,0.,1.));
#35517=DIRECTION('',(1.,0.,0.));
#35518=DIRECTION('center_axis',(0.,1.,0.));
#35519=DIRECTION('ref_axis',(0.,0.,1.));
#35520=DIRECTION('',(0.,0.,-1.));
#35521=DIRECTION('',(0.,0.,1.));
#35522=DIRECTION('center_axis',(0.,1.,0.));
#35523=DIRECTION('ref_axis',(0.,0.,1.));
#35524=DIRECTION('',(-1.,0.,0.));
#35525=DIRECTION('center_axis',(0.,1.,0.));
#35526=DIRECTION('ref_axis',(0.,0.,1.));
#35527=DIRECTION('',(0.,0.,-1.));
#35528=DIRECTION('center_axis',(0.,-1.,0.));
#35529=DIRECTION('ref_axis',(0.,0.,-1.));
#35530=DIRECTION('',(-1.,0.,0.));
#35531=DIRECTION('center_axis',(0.,-1.,0.));
#35532=DIRECTION('ref_axis',(0.,0.,-1.));
#35533=DIRECTION('',(0.,0.,1.));
#35534=DIRECTION('center_axis',(0.,1.,0.));
#35535=DIRECTION('ref_axis',(0.,0.,1.));
#35536=DIRECTION('',(-1.,0.,0.));
#35537=DIRECTION('center_axis',(0.,1.,0.));
#35538=DIRECTION('ref_axis',(0.,0.,1.));
#35539=DIRECTION('',(0.,0.,-1.));
#35540=DIRECTION('center_axis',(0.,-1.,0.));
#35541=DIRECTION('ref_axis',(0.,0.,-1.));
#35542=DIRECTION('',(-1.,0.,0.));
#35543=DIRECTION('center_axis',(0.,-1.,0.));
#35544=DIRECTION('ref_axis',(0.,0.,-1.));
#35545=DIRECTION('',(0.,0.,1.));
#35546=DIRECTION('center_axis',(0.,1.,0.));
#35547=DIRECTION('ref_axis',(0.,0.,1.));
#35548=DIRECTION('',(-1.,0.,0.));
#35549=DIRECTION('center_axis',(0.,1.,0.));
#35550=DIRECTION('ref_axis',(0.,0.,1.));
#35551=DIRECTION('',(0.,0.,-1.));
#35552=DIRECTION('center_axis',(0.,-1.,0.));
#35553=DIRECTION('ref_axis',(0.,0.,-1.));
#35554=DIRECTION('',(-1.,0.,0.));
#35555=DIRECTION('center_axis',(0.,-1.,0.));
#35556=DIRECTION('ref_axis',(0.,0.,-1.));
#35557=DIRECTION('',(0.,0.,1.));
#35558=DIRECTION('center_axis',(0.,1.,0.));
#35559=DIRECTION('ref_axis',(0.,0.,1.));
#35560=DIRECTION('',(-1.,0.,0.));
#35561=DIRECTION('center_axis',(0.,1.,0.));
#35562=DIRECTION('ref_axis',(0.,0.,1.));
#35563=DIRECTION('',(0.,0.,-1.));
#35564=DIRECTION('center_axis',(0.,-1.,0.));
#35565=DIRECTION('ref_axis',(0.,0.,-1.));
#35566=DIRECTION('',(-1.,0.,0.));
#35567=DIRECTION('center_axis',(0.,-1.,0.));
#35568=DIRECTION('ref_axis',(0.,0.,-1.));
#35569=DIRECTION('',(0.,0.,1.));
#35570=DIRECTION('center_axis',(0.,1.,0.));
#35571=DIRECTION('ref_axis',(0.,0.,1.));
#35572=DIRECTION('',(-1.,0.,0.));
#35573=DIRECTION('center_axis',(0.,1.,0.));
#35574=DIRECTION('ref_axis',(0.,0.,1.));
#35575=DIRECTION('',(0.,0.,-1.));
#35576=DIRECTION('center_axis',(0.,-1.,0.));
#35577=DIRECTION('ref_axis',(0.,0.,-1.));
#35578=DIRECTION('',(-1.,0.,0.));
#35579=DIRECTION('center_axis',(0.,-1.,0.));
#35580=DIRECTION('ref_axis',(0.,0.,-1.));
#35581=DIRECTION('',(0.,0.,1.));
#35582=DIRECTION('center_axis',(0.,1.,0.));
#35583=DIRECTION('ref_axis',(0.,0.,1.));
#35584=DIRECTION('',(-1.,0.,0.));
#35585=DIRECTION('center_axis',(0.,1.,0.));
#35586=DIRECTION('ref_axis',(0.,0.,1.));
#35587=DIRECTION('',(0.,0.,-1.));
#35588=DIRECTION('center_axis',(0.,-1.,0.));
#35589=DIRECTION('ref_axis',(0.,0.,-1.));
#35590=DIRECTION('',(-1.,0.,0.));
#35591=DIRECTION('center_axis',(0.,-1.,0.));
#35592=DIRECTION('ref_axis',(0.,0.,-1.));
#35593=DIRECTION('',(-3.49148133884313E-15,0.,-1.));
#35594=DIRECTION('center_axis',(0.,1.,0.));
#35595=DIRECTION('ref_axis',(0.,0.,1.));
#35596=DIRECTION('',(1.,0.,0.));
#35597=DIRECTION('center_axis',(0.,1.,0.));
#35598=DIRECTION('ref_axis',(0.,0.,1.));
#35599=DIRECTION('',(0.,0.,-1.));
#35600=DIRECTION('center_axis',(-1.23439264683949E-13,-1.,4.77651282721728E-14));
#35601=DIRECTION('ref_axis',(-0.364095492598961,4.57072504323211E-16,-0.931361622716504));
#35602=DIRECTION('center_axis',(0.,1.,0.));
#35603=DIRECTION('ref_axis',(0.,0.,1.));
#35604=DIRECTION('center_axis',(4.77651282721795E-14,1.,-1.2343926468396E-13));
#35605=DIRECTION('ref_axis',(0.931361622714812,4.57072504935863E-16,0.364095492603288));
#35606=DIRECTION('',(1.,0.,-3.49148133884313E-15));
#35607=DIRECTION('center_axis',(0.,-1.,0.));
#35608=DIRECTION('ref_axis',(-1.,0.,0.));
#35609=DIRECTION('center_axis',(0.,1.,0.));
#35610=DIRECTION('ref_axis',(0.,0.,1.));
#35611=DIRECTION('',(0.,0.,-1.));
#35612=DIRECTION('center_axis',(0.,-1.,0.));
#35613=DIRECTION('ref_axis',(0.,0.,-1.));
#35614=DIRECTION('',(-1.,0.,0.));
#35615=DIRECTION('center_axis',(0.,-1.,0.));
#35616=DIRECTION('ref_axis',(0.,0.,-1.));
#35617=DIRECTION('',(-1.,0.,0.));
#35618=DIRECTION('center_axis',(0.,-1.,0.));
#35619=DIRECTION('ref_axis',(0.,0.,-1.));
#35620=DIRECTION('',(1.,0.,0.));
#35621=DIRECTION('center_axis',(0.,-1.,0.));
#35622=DIRECTION('ref_axis',(0.,0.,-1.));
#35623=DIRECTION('',(0.,0.,-1.));
#35624=DIRECTION('center_axis',(0.,-1.,0.));
#35625=DIRECTION('ref_axis',(0.,0.,-1.));
#35626=DIRECTION('',(-1.,0.,0.));
#35627=DIRECTION('center_axis',(0.,-1.,0.));
#35628=DIRECTION('ref_axis',(0.,0.,-1.));
#35629=DIRECTION('center_axis',(0.,-1.,0.));
#35630=DIRECTION('ref_axis',(0.,0.,-1.));
#35631=DIRECTION('',(0.,0.,-1.));
#35632=DIRECTION('center_axis',(0.,-1.,0.));
#35633=DIRECTION('ref_axis',(0.,0.,-1.));
#35634=DIRECTION('',(1.,0.,0.));
#35635=DIRECTION('center_axis',(0.,-1.,0.));
#35636=DIRECTION('ref_axis',(0.,0.,-1.));
#35637=DIRECTION('',(0.,0.,-1.));
#35638=DIRECTION('center_axis',(0.,-1.,0.));
#35639=DIRECTION('ref_axis',(0.,0.,-1.));
#35640=DIRECTION('',(-1.,0.,0.));
#35641=DIRECTION('center_axis',(0.,-1.,0.));
#35642=DIRECTION('ref_axis',(0.,0.,-1.));
#35643=DIRECTION('',(0.,0.,1.));
#35644=DIRECTION('center_axis',(0.,-1.,0.));
#35645=DIRECTION('ref_axis',(0.,0.,-1.));
#35646=DIRECTION('',(1.,0.,0.));
#35647=DIRECTION('center_axis',(0.,-1.,0.));
#35648=DIRECTION('ref_axis',(0.,0.,-1.));
#35649=DIRECTION('',(0.,0.,-1.));
#35650=DIRECTION('center_axis',(0.,-1.,0.));
#35651=DIRECTION('ref_axis',(0.,0.,-1.));
#35652=DIRECTION('',(-1.,0.,0.));
#35653=DIRECTION('center_axis',(0.,-1.,0.));
#35654=DIRECTION('ref_axis',(0.,0.,-1.));
#35655=DIRECTION('',(0.,0.,1.));
#35656=DIRECTION('center_axis',(0.,-1.,0.));
#35657=DIRECTION('ref_axis',(0.,0.,-1.));
#35658=DIRECTION('',(1.,0.,0.));
#35659=DIRECTION('center_axis',(0.,-1.,0.));
#35660=DIRECTION('ref_axis',(0.,0.,-1.));
#35661=DIRECTION('',(0.,0.,-1.));
#35662=DIRECTION('center_axis',(0.,-1.,0.));
#35663=DIRECTION('ref_axis',(0.,0.,-1.));
#35664=DIRECTION('',(-1.,0.,0.));
#35665=DIRECTION('center_axis',(0.,-1.,0.));
#35666=DIRECTION('ref_axis',(0.,0.,-1.));
#35667=DIRECTION('',(0.,0.,1.));
#35668=DIRECTION('center_axis',(0.,-1.,0.));
#35669=DIRECTION('ref_axis',(0.,0.,-1.));
#35670=DIRECTION('',(1.,0.,0.));
#35671=DIRECTION('center_axis',(0.,-1.,0.));
#35672=DIRECTION('ref_axis',(0.,0.,-1.));
#35673=DIRECTION('',(0.,0.,-1.));
#35674=DIRECTION('center_axis',(0.,-1.,0.));
#35675=DIRECTION('ref_axis',(0.,0.,-1.));
#35676=DIRECTION('',(-1.,0.,0.));
#35677=DIRECTION('center_axis',(0.,-1.,0.));
#35678=DIRECTION('ref_axis',(0.,0.,-1.));
#35679=DIRECTION('',(0.,0.,1.));
#35680=DIRECTION('center_axis',(0.,-1.,0.));
#35681=DIRECTION('ref_axis',(0.,0.,-1.));
#35682=DIRECTION('',(1.,0.,0.));
#35683=DIRECTION('center_axis',(0.,-1.,0.));
#35684=DIRECTION('ref_axis',(0.,0.,-1.));
#35685=DIRECTION('',(0.,0.,-1.));
#35686=DIRECTION('center_axis',(0.,-1.,0.));
#35687=DIRECTION('ref_axis',(0.,0.,-1.));
#35688=DIRECTION('',(-1.,0.,0.));
#35689=DIRECTION('center_axis',(0.,-1.,0.));
#35690=DIRECTION('ref_axis',(0.,0.,-1.));
#35691=DIRECTION('',(0.,0.,1.));
#35692=DIRECTION('center_axis',(0.,-1.,0.));
#35693=DIRECTION('ref_axis',(0.,0.,-1.));
#35694=DIRECTION('',(1.,0.,0.));
#35695=DIRECTION('center_axis',(0.,-1.,0.));
#35696=DIRECTION('ref_axis',(0.,0.,-1.));
#35697=DIRECTION('',(0.,0.,-1.));
#35698=DIRECTION('center_axis',(0.,-1.,0.));
#35699=DIRECTION('ref_axis',(0.,0.,-1.));
#35700=DIRECTION('',(-1.,0.,0.));
#35701=DIRECTION('center_axis',(0.,-1.,0.));
#35702=DIRECTION('ref_axis',(0.,0.,-1.));
#35703=DIRECTION('',(0.,0.,1.));
#35704=DIRECTION('center_axis',(0.,-1.,0.));
#35705=DIRECTION('ref_axis',(0.,0.,-1.));
#35706=DIRECTION('',(1.,0.,0.));
#35707=DIRECTION('center_axis',(0.,-1.,0.));
#35708=DIRECTION('ref_axis',(0.,0.,-1.));
#35709=DIRECTION('',(0.,0.,-1.));
#35710=DIRECTION('center_axis',(0.,-1.,0.));
#35711=DIRECTION('ref_axis',(0.,0.,-1.));
#35712=DIRECTION('',(-1.,0.,0.));
#35713=DIRECTION('center_axis',(0.,-1.,0.));
#35714=DIRECTION('ref_axis',(0.,0.,-1.));
#35715=DIRECTION('',(0.,0.,1.));
#35716=DIRECTION('center_axis',(0.,-1.,0.));
#35717=DIRECTION('ref_axis',(0.,0.,-1.));
#35718=DIRECTION('',(1.,0.,0.));
#35719=DIRECTION('center_axis',(0.,-1.,0.));
#35720=DIRECTION('ref_axis',(0.,0.,-1.));
#35721=DIRECTION('',(0.,0.,-1.));
#35722=DIRECTION('center_axis',(0.,-1.,0.));
#35723=DIRECTION('ref_axis',(0.,0.,-1.));
#35724=DIRECTION('',(-1.,0.,0.));
#35725=DIRECTION('center_axis',(0.,-1.,0.));
#35726=DIRECTION('ref_axis',(0.,0.,-1.));
#35727=DIRECTION('',(0.,0.,1.));
#35728=DIRECTION('center_axis',(0.,-1.,0.));
#35729=DIRECTION('ref_axis',(0.,0.,-1.));
#35730=DIRECTION('',(1.,0.,0.));
#35731=DIRECTION('center_axis',(0.,-1.,0.));
#35732=DIRECTION('ref_axis',(0.,0.,-1.));
#35733=DIRECTION('',(0.,0.,-1.));
#35734=DIRECTION('center_axis',(0.,-1.,0.));
#35735=DIRECTION('ref_axis',(0.,0.,-1.));
#35736=DIRECTION('',(-1.,0.,0.));
#35737=DIRECTION('center_axis',(0.,-1.,0.));
#35738=DIRECTION('ref_axis',(0.,0.,-1.));
#35739=DIRECTION('',(0.,0.,1.));
#35740=DIRECTION('center_axis',(0.,-1.,0.));
#35741=DIRECTION('ref_axis',(0.,0.,-1.));
#35742=DIRECTION('',(1.,0.,0.));
#35743=DIRECTION('center_axis',(0.,-1.,0.));
#35744=DIRECTION('ref_axis',(0.,0.,-1.));
#35745=DIRECTION('',(0.,0.,-1.));
#35746=DIRECTION('center_axis',(0.,-1.,0.));
#35747=DIRECTION('ref_axis',(0.,0.,-1.));
#35748=DIRECTION('',(-1.,0.,0.));
#35749=DIRECTION('center_axis',(0.,-1.,0.));
#35750=DIRECTION('ref_axis',(0.,0.,-1.));
#35751=DIRECTION('',(0.,0.,1.));
#35752=DIRECTION('center_axis',(0.,-1.,0.));
#35753=DIRECTION('ref_axis',(0.,0.,-1.));
#35754=DIRECTION('',(1.,0.,0.));
#35755=DIRECTION('center_axis',(0.,-1.,0.));
#35756=DIRECTION('ref_axis',(0.,0.,-1.));
#35757=DIRECTION('',(0.,0.,-1.));
#35758=DIRECTION('center_axis',(0.,-1.,0.));
#35759=DIRECTION('ref_axis',(0.,0.,-1.));
#35760=DIRECTION('',(-1.,0.,0.));
#35761=DIRECTION('center_axis',(0.,-1.,0.));
#35762=DIRECTION('ref_axis',(0.,0.,-1.));
#35763=DIRECTION('',(0.,0.,1.));
#35764=DIRECTION('center_axis',(0.,-1.,0.));
#35765=DIRECTION('ref_axis',(0.,0.,-1.));
#35766=DIRECTION('',(1.,0.,0.));
#35767=DIRECTION('center_axis',(0.,-1.,0.));
#35768=DIRECTION('ref_axis',(0.,0.,-1.));
#35769=DIRECTION('',(0.,0.,-1.));
#35770=DIRECTION('center_axis',(0.,-1.,0.));
#35771=DIRECTION('ref_axis',(0.,0.,-1.));
#35772=DIRECTION('',(-1.,0.,0.));
#35773=DIRECTION('center_axis',(0.,-1.,0.));
#35774=DIRECTION('ref_axis',(0.,0.,-1.));
#35775=DIRECTION('',(0.,0.,1.));
#35776=DIRECTION('center_axis',(0.,-1.,0.));
#35777=DIRECTION('ref_axis',(0.,0.,-1.));
#35778=DIRECTION('',(1.,0.,0.));
#35779=DIRECTION('center_axis',(0.,-1.,0.));
#35780=DIRECTION('ref_axis',(0.,0.,-1.));
#35781=DIRECTION('',(0.,0.,-1.));
#35782=DIRECTION('center_axis',(0.,-1.,0.));
#35783=DIRECTION('ref_axis',(0.,0.,-1.));
#35784=DIRECTION('',(-1.,0.,0.));
#35785=DIRECTION('center_axis',(0.,-1.,0.));
#35786=DIRECTION('ref_axis',(0.,0.,-1.));
#35787=DIRECTION('',(0.,0.,1.));
#35788=DIRECTION('center_axis',(0.,-1.,0.));
#35789=DIRECTION('ref_axis',(0.,0.,-1.));
#35790=DIRECTION('',(1.,0.,0.));
#35791=DIRECTION('center_axis',(0.,-1.,0.));
#35792=DIRECTION('ref_axis',(0.,0.,-1.));
#35793=DIRECTION('',(0.,0.,-1.));
#35794=DIRECTION('center_axis',(0.,-1.,0.));
#35795=DIRECTION('ref_axis',(0.,0.,-1.));
#35796=DIRECTION('',(-1.,0.,0.));
#35797=DIRECTION('',(-1.,0.,0.));
#35798=DIRECTION('center_axis',(0.,-1.,0.));
#35799=DIRECTION('ref_axis',(0.,0.,-1.));
#35800=DIRECTION('',(1.,0.,0.));
#35801=DIRECTION('center_axis',(0.,-1.,0.));
#35802=DIRECTION('ref_axis',(0.,0.,-1.));
#35803=DIRECTION('',(0.,0.,-1.));
#35804=DIRECTION('center_axis',(0.,-1.,0.));
#35805=DIRECTION('ref_axis',(0.,0.,-1.));
#35806=DIRECTION('center_axis',(0.,1.,0.));
#35807=DIRECTION('ref_axis',(0.,0.,1.));
#35808=DIRECTION('',(-1.,0.,0.));
#35809=DIRECTION('center_axis',(0.,1.,0.));
#35810=DIRECTION('ref_axis',(0.,0.,1.));
#35811=DIRECTION('',(0.,0.,1.));
#35812=DIRECTION('center_axis',(0.,1.,0.));
#35813=DIRECTION('ref_axis',(0.,0.,1.));
#35814=DIRECTION('',(1.,0.,0.));
#35815=DIRECTION('center_axis',(0.,1.,0.));
#35816=DIRECTION('ref_axis',(0.,0.,1.));
#35817=DIRECTION('',(0.,0.,1.));
#35818=DIRECTION('center_axis',(0.,1.,0.));
#35819=DIRECTION('ref_axis',(0.,0.,1.));
#35820=DIRECTION('center_axis',(0.,1.,0.));
#35821=DIRECTION('ref_axis',(0.,0.,1.));
#35822=DIRECTION('',(-1.,0.,0.));
#35823=DIRECTION('center_axis',(0.,1.,0.));
#35824=DIRECTION('ref_axis',(0.,0.,1.));
#35825=DIRECTION('',(0.,0.,1.));
#35826=DIRECTION('center_axis',(0.,1.,0.));
#35827=DIRECTION('ref_axis',(0.,0.,1.));
#35828=DIRECTION('',(1.,0.,0.));
#35829=DIRECTION('center_axis',(0.,1.,0.));
#35830=DIRECTION('ref_axis',(0.,0.,1.));
#35831=DIRECTION('',(-1.,0.,0.));
#35832=DIRECTION('center_axis',(0.,1.,0.));
#35833=DIRECTION('ref_axis',(0.,0.,1.));
#35834=DIRECTION('',(0.,0.,1.));
#35835=DIRECTION('center_axis',(0.,1.,0.));
#35836=DIRECTION('ref_axis',(0.,0.,1.));
#35837=DIRECTION('',(1.,0.,0.));
#35838=DIRECTION('center_axis',(0.,1.,0.));
#35839=DIRECTION('ref_axis',(0.,0.,1.));
#35840=DIRECTION('',(0.,0.,-1.));
#35841=DIRECTION('center_axis',(0.,1.,0.));
#35842=DIRECTION('ref_axis',(0.,0.,1.));
#35843=DIRECTION('',(-1.,0.,0.));
#35844=DIRECTION('center_axis',(0.,1.,0.));
#35845=DIRECTION('ref_axis',(0.,0.,1.));
#35846=DIRECTION('',(0.,0.,1.));
#35847=DIRECTION('center_axis',(0.,1.,0.));
#35848=DIRECTION('ref_axis',(0.,0.,1.));
#35849=DIRECTION('',(1.,0.,0.));
#35850=DIRECTION('center_axis',(0.,1.,0.));
#35851=DIRECTION('ref_axis',(0.,0.,1.));
#35852=DIRECTION('',(0.,0.,-1.));
#35853=DIRECTION('center_axis',(0.,1.,0.));
#35854=DIRECTION('ref_axis',(0.,0.,1.));
#35855=DIRECTION('',(-1.,0.,0.));
#35856=DIRECTION('center_axis',(0.,1.,0.));
#35857=DIRECTION('ref_axis',(0.,0.,1.));
#35858=DIRECTION('',(0.,0.,1.));
#35859=DIRECTION('center_axis',(0.,1.,0.));
#35860=DIRECTION('ref_axis',(0.,0.,1.));
#35861=DIRECTION('',(1.,0.,0.));
#35862=DIRECTION('center_axis',(0.,1.,0.));
#35863=DIRECTION('ref_axis',(0.,0.,1.));
#35864=DIRECTION('',(0.,0.,-1.));
#35865=DIRECTION('center_axis',(0.,1.,0.));
#35866=DIRECTION('ref_axis',(0.,0.,1.));
#35867=DIRECTION('',(-1.,0.,0.));
#35868=DIRECTION('center_axis',(0.,1.,0.));
#35869=DIRECTION('ref_axis',(0.,0.,1.));
#35870=DIRECTION('',(0.,0.,1.));
#35871=DIRECTION('center_axis',(0.,1.,0.));
#35872=DIRECTION('ref_axis',(0.,0.,1.));
#35873=DIRECTION('',(1.,0.,0.));
#35874=DIRECTION('center_axis',(0.,1.,0.));
#35875=DIRECTION('ref_axis',(0.,0.,1.));
#35876=DIRECTION('',(0.,0.,-1.));
#35877=DIRECTION('center_axis',(0.,1.,0.));
#35878=DIRECTION('ref_axis',(0.,0.,1.));
#35879=DIRECTION('',(-1.,0.,0.));
#35880=DIRECTION('center_axis',(0.,1.,0.));
#35881=DIRECTION('ref_axis',(0.,0.,1.));
#35882=DIRECTION('',(0.,0.,1.));
#35883=DIRECTION('center_axis',(0.,1.,0.));
#35884=DIRECTION('ref_axis',(0.,0.,1.));
#35885=DIRECTION('',(1.,0.,0.));
#35886=DIRECTION('center_axis',(0.,1.,0.));
#35887=DIRECTION('ref_axis',(0.,0.,1.));
#35888=DIRECTION('',(0.,0.,-1.));
#35889=DIRECTION('center_axis',(0.,1.,0.));
#35890=DIRECTION('ref_axis',(0.,0.,1.));
#35891=DIRECTION('',(-1.,0.,0.));
#35892=DIRECTION('center_axis',(0.,1.,0.));
#35893=DIRECTION('ref_axis',(0.,0.,1.));
#35894=DIRECTION('',(0.,0.,1.));
#35895=DIRECTION('center_axis',(0.,1.,0.));
#35896=DIRECTION('ref_axis',(0.,0.,1.));
#35897=DIRECTION('',(1.,0.,0.));
#35898=DIRECTION('center_axis',(0.,1.,0.));
#35899=DIRECTION('ref_axis',(0.,0.,1.));
#35900=DIRECTION('',(0.,0.,-1.));
#35901=DIRECTION('center_axis',(0.,1.,0.));
#35902=DIRECTION('ref_axis',(0.,0.,1.));
#35903=DIRECTION('',(-1.,0.,0.));
#35904=DIRECTION('center_axis',(0.,1.,0.));
#35905=DIRECTION('ref_axis',(0.,0.,1.));
#35906=DIRECTION('',(0.,0.,1.));
#35907=DIRECTION('center_axis',(0.,1.,0.));
#35908=DIRECTION('ref_axis',(0.,0.,1.));
#35909=DIRECTION('',(1.,0.,0.));
#35910=DIRECTION('center_axis',(0.,1.,0.));
#35911=DIRECTION('ref_axis',(0.,0.,1.));
#35912=DIRECTION('',(0.,0.,-1.));
#35913=DIRECTION('center_axis',(0.,1.,0.));
#35914=DIRECTION('ref_axis',(0.,0.,1.));
#35915=DIRECTION('',(-1.,0.,0.));
#35916=DIRECTION('center_axis',(0.,1.,0.));
#35917=DIRECTION('ref_axis',(0.,0.,1.));
#35918=DIRECTION('',(0.,0.,1.));
#35919=DIRECTION('center_axis',(0.,1.,0.));
#35920=DIRECTION('ref_axis',(0.,0.,1.));
#35921=DIRECTION('',(1.,0.,0.));
#35922=DIRECTION('center_axis',(0.,1.,0.));
#35923=DIRECTION('ref_axis',(0.,0.,1.));
#35924=DIRECTION('',(0.,0.,-1.));
#35925=DIRECTION('center_axis',(0.,1.,0.));
#35926=DIRECTION('ref_axis',(0.,0.,1.));
#35927=DIRECTION('',(-1.,0.,0.));
#35928=DIRECTION('center_axis',(0.,1.,0.));
#35929=DIRECTION('ref_axis',(0.,0.,1.));
#35930=DIRECTION('',(0.,0.,1.));
#35931=DIRECTION('center_axis',(0.,1.,0.));
#35932=DIRECTION('ref_axis',(0.,0.,1.));
#35933=DIRECTION('',(1.,0.,0.));
#35934=DIRECTION('center_axis',(0.,1.,0.));
#35935=DIRECTION('ref_axis',(0.,0.,1.));
#35936=DIRECTION('',(0.,0.,-1.));
#35937=DIRECTION('center_axis',(0.,1.,0.));
#35938=DIRECTION('ref_axis',(0.,0.,1.));
#35939=DIRECTION('',(-1.,0.,0.));
#35940=DIRECTION('center_axis',(0.,1.,0.));
#35941=DIRECTION('ref_axis',(0.,0.,1.));
#35942=DIRECTION('',(0.,0.,1.));
#35943=DIRECTION('center_axis',(0.,1.,0.));
#35944=DIRECTION('ref_axis',(0.,0.,1.));
#35945=DIRECTION('',(1.,0.,0.));
#35946=DIRECTION('center_axis',(0.,1.,0.));
#35947=DIRECTION('ref_axis',(0.,0.,1.));
#35948=DIRECTION('',(0.,0.,-1.));
#35949=DIRECTION('center_axis',(0.,1.,0.));
#35950=DIRECTION('ref_axis',(0.,0.,1.));
#35951=DIRECTION('',(-1.,0.,0.));
#35952=DIRECTION('center_axis',(0.,1.,0.));
#35953=DIRECTION('ref_axis',(0.,0.,1.));
#35954=DIRECTION('',(0.,0.,1.));
#35955=DIRECTION('center_axis',(0.,1.,0.));
#35956=DIRECTION('ref_axis',(0.,0.,1.));
#35957=DIRECTION('',(1.,0.,0.));
#35958=DIRECTION('center_axis',(0.,1.,0.));
#35959=DIRECTION('ref_axis',(0.,0.,1.));
#35960=DIRECTION('',(0.,0.,-1.));
#35961=DIRECTION('center_axis',(0.,1.,0.));
#35962=DIRECTION('ref_axis',(0.,0.,1.));
#35963=DIRECTION('',(-1.,0.,0.));
#35964=DIRECTION('center_axis',(0.,1.,0.));
#35965=DIRECTION('ref_axis',(0.,0.,1.));
#35966=DIRECTION('',(0.,0.,1.));
#35967=DIRECTION('center_axis',(0.,1.,0.));
#35968=DIRECTION('ref_axis',(0.,0.,1.));
#35969=DIRECTION('',(1.,0.,0.));
#35970=DIRECTION('center_axis',(0.,1.,0.));
#35971=DIRECTION('ref_axis',(0.,0.,1.));
#35972=DIRECTION('',(0.,0.,-1.));
#35973=DIRECTION('center_axis',(0.,1.,0.));
#35974=DIRECTION('ref_axis',(0.,0.,1.));
#35975=DIRECTION('',(-1.,0.,0.));
#35976=DIRECTION('center_axis',(0.,1.,0.));
#35977=DIRECTION('ref_axis',(0.,0.,1.));
#35978=DIRECTION('',(0.,0.,1.));
#35979=DIRECTION('center_axis',(0.,1.,0.));
#35980=DIRECTION('ref_axis',(0.,0.,1.));
#35981=DIRECTION('',(1.,0.,0.));
#35982=DIRECTION('center_axis',(0.,1.,0.));
#35983=DIRECTION('ref_axis',(0.,0.,1.));
#35984=DIRECTION('',(0.,0.,-1.));
#35985=DIRECTION('',(-1.,0.,0.));
#35986=DIRECTION('center_axis',(0.,1.,0.));
#35987=DIRECTION('ref_axis',(0.,0.,1.));
#35988=DIRECTION('',(0.,0.,1.));
#35989=DIRECTION('center_axis',(0.,1.,0.));
#35990=DIRECTION('ref_axis',(0.,0.,1.));
#35991=DIRECTION('',(1.,0.,0.));
#35992=DIRECTION('center_axis',(0.,1.,0.));
#35993=DIRECTION('ref_axis',(0.,0.,1.));
#35994=DIRECTION('',(1.,0.,-3.49148133884313E-15));
#35995=DIRECTION('center_axis',(0.,1.,0.));
#35996=DIRECTION('ref_axis',(1.,0.,-6.93889390390723E-15));
#35997=DIRECTION('',(3.49148133884313E-15,0.,1.));
#35998=DIRECTION('center_axis',(0.,1.,0.));
#35999=DIRECTION('ref_axis',(1.,0.,-6.93889390390723E-15));
#36000=DIRECTION('',(-1.,0.,3.49148133884313E-15));
#36001=DIRECTION('center_axis',(0.,-1.,0.));
#36002=DIRECTION('ref_axis',(-1.,0.,6.93889390390722E-15));
#36003=DIRECTION('',(3.49148133884313E-15,0.,1.));
#36004=DIRECTION('center_axis',(0.,-1.,0.));
#36005=DIRECTION('ref_axis',(-1.,0.,6.93889390390722E-15));
#36006=DIRECTION('',(1.,0.,-3.49148133884313E-15));
#36007=DIRECTION('center_axis',(0.,1.,0.));
#36008=DIRECTION('ref_axis',(1.,0.,-3.46944695195362E-15));
#36009=DIRECTION('',(3.49148133884313E-15,0.,1.));
#36010=DIRECTION('center_axis',(0.,1.,0.));
#36011=DIRECTION('ref_axis',(1.,0.,-3.46944695195361E-15));
#36012=DIRECTION('',(-1.,0.,3.49148133884313E-15));
#36013=DIRECTION('center_axis',(0.,-1.,0.));
#36014=DIRECTION('ref_axis',(-1.,0.,3.46944695195361E-15));
#36015=DIRECTION('',(3.49148133884313E-15,0.,1.));
#36016=DIRECTION('center_axis',(0.,-1.,0.));
#36017=DIRECTION('ref_axis',(-1.,0.,3.46944695195361E-15));
#36018=DIRECTION('',(1.,0.,-3.49148133884313E-15));
#36019=DIRECTION('center_axis',(0.,1.,0.));
#36020=DIRECTION('ref_axis',(1.,0.,0.));
#36021=DIRECTION('',(3.49148133884313E-15,0.,1.));
#36022=DIRECTION('center_axis',(0.,1.,0.));
#36023=DIRECTION('ref_axis',(1.,0.,0.));
#36024=DIRECTION('',(-1.,0.,3.49148133884313E-15));
#36025=DIRECTION('center_axis',(0.,-1.,0.));
#36026=DIRECTION('ref_axis',(-1.,0.,0.));
#36027=DIRECTION('',(3.49148133884313E-15,0.,1.));
#36028=DIRECTION('center_axis',(0.,-1.,0.));
#36029=DIRECTION('ref_axis',(-1.,0.,0.));
#36030=DIRECTION('',(1.,0.,-3.49148133884313E-15));
#36031=DIRECTION('center_axis',(0.,1.,0.));
#36032=DIRECTION('ref_axis',(1.,0.,0.));
#36033=DIRECTION('',(3.49148133884313E-15,0.,1.));
#36034=DIRECTION('center_axis',(0.,1.,0.));
#36035=DIRECTION('ref_axis',(1.,0.,0.));
#36036=DIRECTION('',(-1.,0.,3.49148133884313E-15));
#36037=DIRECTION('center_axis',(0.,-1.,0.));
#36038=DIRECTION('ref_axis',(-1.,0.,0.));
#36039=DIRECTION('',(3.49148133884313E-15,0.,1.));
#36040=DIRECTION('center_axis',(0.,-1.,0.));
#36041=DIRECTION('ref_axis',(-1.,0.,0.));
#36042=DIRECTION('',(1.,0.,-3.49148133884313E-15));
#36043=DIRECTION('center_axis',(0.,1.,0.));
#36044=DIRECTION('ref_axis',(1.,0.,0.));
#36045=DIRECTION('',(3.49148133884313E-15,0.,1.));
#36046=DIRECTION('center_axis',(0.,1.,0.));
#36047=DIRECTION('ref_axis',(1.,0.,0.));
#36048=DIRECTION('',(-1.,0.,3.49148133884313E-15));
#36049=DIRECTION('center_axis',(0.,-1.,0.));
#36050=DIRECTION('ref_axis',(-1.,0.,0.));
#36051=DIRECTION('',(3.49148133884313E-15,0.,1.));
#36052=DIRECTION('center_axis',(0.,-1.,0.));
#36053=DIRECTION('ref_axis',(-1.,0.,0.));
#36054=DIRECTION('',(1.,0.,-3.49148133884313E-15));
#36055=DIRECTION('center_axis',(0.,1.,0.));
#36056=DIRECTION('ref_axis',(1.,0.,0.));
#36057=DIRECTION('',(3.49148133884313E-15,0.,1.));
#36058=DIRECTION('center_axis',(0.,1.,0.));
#36059=DIRECTION('ref_axis',(1.,0.,0.));
#36060=DIRECTION('',(-1.,0.,3.49148133884313E-15));
#36061=DIRECTION('center_axis',(0.,-1.,0.));
#36062=DIRECTION('ref_axis',(-1.,0.,0.));
#36063=DIRECTION('',(3.49148133884313E-15,0.,1.));
#36064=DIRECTION('center_axis',(0.,-1.,0.));
#36065=DIRECTION('ref_axis',(-1.,0.,0.));
#36066=DIRECTION('center_axis',(0.,1.,0.));
#36067=DIRECTION('ref_axis',(1.,0.,0.));
#36068=DIRECTION('',(-1.,0.,3.49148133884313E-15));
#36069=DIRECTION('center_axis',(0.,-1.,0.));
#36070=DIRECTION('ref_axis',(-1.,0.,0.));
#36071=DIRECTION('',(3.49148133884313E-15,0.,1.));
#36072=DIRECTION('center_axis',(0.,-1.,0.));
#36073=DIRECTION('ref_axis',(-1.,0.,3.49148133884313E-15));
#36074=DIRECTION('',(3.49148133884313E-15,0.,1.));
#36075=DIRECTION('center_axis',(0.,-1.,0.));
#36076=DIRECTION('ref_axis',(-1.,0.,3.49148133884313E-15));
#36077=DIRECTION('',(-3.49148133884313E-15,0.,-1.));
#36078=DIRECTION('center_axis',(0.,-1.,0.));
#36079=DIRECTION('ref_axis',(-1.,0.,0.));
#36080=DIRECTION('',(-1.,0.,3.49148133884313E-15));
#36081=DIRECTION('center_axis',(0.,-1.,0.));
#36082=DIRECTION('ref_axis',(-1.,0.,0.));
#36083=DIRECTION('',(3.49148133884313E-15,0.,1.));
#36084=DIRECTION('center_axis',(0.,-1.,0.));
#36085=DIRECTION('ref_axis',(-1.,0.,3.49148133884313E-15));
#36086=DIRECTION('center_axis',(0.,-1.,0.));
#36087=DIRECTION('ref_axis',(-1.,0.,0.));
#36088=DIRECTION('',(-1.,0.,3.49148133884313E-15));
#36089=DIRECTION('center_axis',(0.,-1.,0.));
#36090=DIRECTION('ref_axis',(-1.,0.,3.49148133884313E-15));
#36091=DIRECTION('',(-3.49148133884313E-15,0.,-1.));
#36092=DIRECTION('center_axis',(0.,-1.,0.));
#36093=DIRECTION('ref_axis',(-1.,0.,0.));
#36094=DIRECTION('',(-1.,0.,3.49148133884313E-15));
#36095=DIRECTION('center_axis',(0.,-1.,0.));
#36096=DIRECTION('ref_axis',(-1.,0.,0.));
#36097=DIRECTION('',(3.49148133884313E-15,0.,1.));
#36098=DIRECTION('center_axis',(0.,-1.,0.));
#36099=DIRECTION('ref_axis',(-1.,0.,0.));
#36100=DIRECTION('',(1.,0.,-3.49148133884313E-15));
#36101=DIRECTION('center_axis',(0.,-1.,0.));
#36102=DIRECTION('ref_axis',(-1.,0.,0.));
#36103=DIRECTION('',(-3.49148133884313E-15,0.,-1.));
#36104=DIRECTION('center_axis',(0.,-1.,0.));
#36105=DIRECTION('ref_axis',(-1.,0.,0.));
#36106=DIRECTION('',(-1.,0.,3.49148133884313E-15));
#36107=DIRECTION('center_axis',(0.,-1.,0.));
#36108=DIRECTION('ref_axis',(-1.,0.,0.));
#36109=DIRECTION('',(3.49148133884313E-15,0.,1.));
#36110=DIRECTION('center_axis',(0.,-1.,0.));
#36111=DIRECTION('ref_axis',(-1.,0.,0.));
#36112=DIRECTION('',(1.,0.,-3.49148133884313E-15));
#36113=DIRECTION('center_axis',(0.,-1.,0.));
#36114=DIRECTION('ref_axis',(-1.,0.,0.));
#36115=DIRECTION('',(-3.49148133884313E-15,0.,-1.));
#36116=DIRECTION('center_axis',(0.,-1.,0.));
#36117=DIRECTION('ref_axis',(-1.,0.,0.));
#36118=DIRECTION('',(-1.,0.,3.49148133884313E-15));
#36119=DIRECTION('center_axis',(0.,-1.,0.));
#36120=DIRECTION('ref_axis',(-1.,0.,0.));
#36121=DIRECTION('',(3.49148133884313E-15,0.,1.));
#36122=DIRECTION('center_axis',(0.,-1.,0.));
#36123=DIRECTION('ref_axis',(-1.,0.,0.));
#36124=DIRECTION('',(1.,0.,-3.49148133884313E-15));
#36125=DIRECTION('center_axis',(0.,-1.,0.));
#36126=DIRECTION('ref_axis',(-1.,0.,0.));
#36127=DIRECTION('',(-3.49148133884313E-15,0.,-1.));
#36128=DIRECTION('center_axis',(0.,-1.,0.));
#36129=DIRECTION('ref_axis',(-1.,0.,0.));
#36130=DIRECTION('',(-1.,0.,3.49148133884313E-15));
#36131=DIRECTION('center_axis',(0.,-1.,0.));
#36132=DIRECTION('ref_axis',(-1.,0.,0.));
#36133=DIRECTION('',(3.49148133884313E-15,0.,1.));
#36134=DIRECTION('center_axis',(0.,-1.,0.));
#36135=DIRECTION('ref_axis',(-1.,0.,0.));
#36136=DIRECTION('',(1.,0.,-3.49148133884313E-15));
#36137=DIRECTION('center_axis',(0.,-1.,0.));
#36138=DIRECTION('ref_axis',(-1.,0.,0.));
#36139=DIRECTION('',(-3.49148133884313E-15,0.,-1.));
#36140=DIRECTION('center_axis',(0.,-1.,0.));
#36141=DIRECTION('ref_axis',(-1.,0.,0.));
#36142=DIRECTION('',(-1.,0.,3.49148133884313E-15));
#36143=DIRECTION('center_axis',(0.,-1.,0.));
#36144=DIRECTION('ref_axis',(-1.,0.,0.));
#36145=DIRECTION('',(3.49148133884313E-15,0.,1.));
#36146=DIRECTION('center_axis',(0.,-1.,0.));
#36147=DIRECTION('ref_axis',(-1.,0.,0.));
#36148=DIRECTION('',(1.,0.,-3.49148133884313E-15));
#36149=DIRECTION('center_axis',(0.,-1.,0.));
#36150=DIRECTION('ref_axis',(-1.,0.,0.));
#36151=DIRECTION('',(-3.49148133884313E-15,0.,-1.));
#36152=DIRECTION('center_axis',(0.,-1.,0.));
#36153=DIRECTION('ref_axis',(-1.,0.,0.));
#36154=DIRECTION('',(-1.,0.,3.49148133884313E-15));
#36155=DIRECTION('center_axis',(0.,-1.,0.));
#36156=DIRECTION('ref_axis',(-1.,0.,0.));
#36157=DIRECTION('',(3.49148133884313E-15,0.,1.));
#36158=DIRECTION('center_axis',(0.,-1.,0.));
#36159=DIRECTION('ref_axis',(-1.,0.,0.));
#36160=DIRECTION('',(1.,0.,-3.49148133884313E-15));
#36161=DIRECTION('center_axis',(0.,-1.,0.));
#36162=DIRECTION('ref_axis',(-1.,0.,0.));
#36163=DIRECTION('',(-3.49148133884313E-15,0.,-1.));
#36164=DIRECTION('center_axis',(0.,-1.,0.));
#36165=DIRECTION('ref_axis',(-1.,0.,0.));
#36166=DIRECTION('',(-1.,0.,3.49148133884313E-15));
#36167=DIRECTION('center_axis',(0.,-1.,0.));
#36168=DIRECTION('ref_axis',(-1.,0.,0.));
#36169=DIRECTION('',(3.49148133884313E-15,0.,1.));
#36170=DIRECTION('center_axis',(0.,-1.,0.));
#36171=DIRECTION('ref_axis',(-1.,0.,0.));
#36172=DIRECTION('',(1.,0.,-3.49148133884313E-15));
#36173=DIRECTION('center_axis',(0.,-1.,0.));
#36174=DIRECTION('ref_axis',(-1.,0.,0.));
#36175=DIRECTION('',(-3.49148133884313E-15,0.,-1.));
#36176=DIRECTION('center_axis',(0.,-1.,0.));
#36177=DIRECTION('ref_axis',(-1.,0.,0.));
#36178=DIRECTION('',(-1.,0.,3.49148133884313E-15));
#36179=DIRECTION('center_axis',(0.,-1.,0.));
#36180=DIRECTION('ref_axis',(-1.,0.,0.));
#36181=DIRECTION('',(3.49148133884313E-15,0.,1.));
#36182=DIRECTION('center_axis',(0.,-1.,0.));
#36183=DIRECTION('ref_axis',(-1.,0.,0.));
#36184=DIRECTION('',(1.,0.,-3.49148133884313E-15));
#36185=DIRECTION('center_axis',(0.,-1.,0.));
#36186=DIRECTION('ref_axis',(-1.,0.,0.));
#36187=DIRECTION('',(-3.49148133884313E-15,0.,-1.));
#36188=DIRECTION('center_axis',(0.,-1.,0.));
#36189=DIRECTION('ref_axis',(-1.,0.,0.));
#36190=DIRECTION('',(-1.,0.,3.49148133884313E-15));
#36191=DIRECTION('center_axis',(0.,-1.,0.));
#36192=DIRECTION('ref_axis',(-1.,0.,0.));
#36193=DIRECTION('',(3.49148133884313E-15,0.,1.));
#36194=DIRECTION('center_axis',(0.,-1.,0.));
#36195=DIRECTION('ref_axis',(-1.,0.,6.93889390390724E-15));
#36196=DIRECTION('',(1.,0.,-3.49148133884313E-15));
#36197=DIRECTION('center_axis',(0.,-1.,0.));
#36198=DIRECTION('ref_axis',(-1.,0.,6.93889390390722E-15));
#36199=DIRECTION('',(-3.49148133884313E-15,0.,-1.));
#36200=DIRECTION('center_axis',(0.,-1.,0.));
#36201=DIRECTION('ref_axis',(-1.,0.,6.93889390390722E-15));
#36202=DIRECTION('',(-1.,0.,3.49148133884313E-15));
#36203=DIRECTION('center_axis',(0.,-1.,0.));
#36204=DIRECTION('ref_axis',(-1.,0.,6.93889390390724E-15));
#36205=DIRECTION('',(3.49148133884313E-15,0.,1.));
#36206=DIRECTION('center_axis',(0.,-1.,0.));
#36207=DIRECTION('ref_axis',(-1.,0.,0.));
#36208=DIRECTION('',(1.,0.,-3.49148133884313E-15));
#36209=DIRECTION('center_axis',(0.,-1.,0.));
#36210=DIRECTION('ref_axis',(-1.,0.,0.));
#36211=DIRECTION('',(-3.49148133884313E-15,0.,-1.));
#36212=DIRECTION('center_axis',(0.,-1.,0.));
#36213=DIRECTION('ref_axis',(-1.,0.,0.));
#36214=DIRECTION('',(-1.,0.,3.49148133884313E-15));
#36215=DIRECTION('center_axis',(0.,-1.,0.));
#36216=DIRECTION('ref_axis',(-1.,0.,0.));
#36217=DIRECTION('',(3.49148133884313E-15,0.,1.));
#36218=DIRECTION('center_axis',(0.,-1.,0.));
#36219=DIRECTION('ref_axis',(-1.,0.,0.));
#36220=DIRECTION('',(1.,0.,-3.49148133884313E-15));
#36221=DIRECTION('center_axis',(0.,-1.,0.));
#36222=DIRECTION('ref_axis',(-1.,0.,0.));
#36223=DIRECTION('',(-3.49148133884313E-15,0.,-1.));
#36224=DIRECTION('center_axis',(0.,-1.,0.));
#36225=DIRECTION('ref_axis',(-1.,0.,0.));
#36226=DIRECTION('',(-1.,0.,3.49148133884313E-15));
#36227=DIRECTION('center_axis',(0.,-1.,0.));
#36228=DIRECTION('ref_axis',(-1.,0.,0.));
#36229=DIRECTION('',(3.49148133884313E-15,0.,1.));
#36230=DIRECTION('center_axis',(0.,-1.,0.));
#36231=DIRECTION('ref_axis',(-1.,0.,0.));
#36232=DIRECTION('',(1.,0.,-3.49148133884313E-15));
#36233=DIRECTION('center_axis',(0.,-1.,0.));
#36234=DIRECTION('ref_axis',(-1.,0.,0.));
#36235=DIRECTION('',(-3.49148133884313E-15,0.,-1.));
#36236=DIRECTION('center_axis',(0.,-1.,0.));
#36237=DIRECTION('ref_axis',(-1.,0.,0.));
#36238=DIRECTION('',(-1.,0.,3.49148133884313E-15));
#36239=DIRECTION('center_axis',(0.,-1.,0.));
#36240=DIRECTION('ref_axis',(-1.,0.,0.));
#36241=DIRECTION('',(3.49148133884313E-15,0.,1.));
#36242=DIRECTION('center_axis',(0.,-1.,0.));
#36243=DIRECTION('ref_axis',(-1.,0.,0.));
#36244=DIRECTION('',(1.,0.,-3.49148133884313E-15));
#36245=DIRECTION('center_axis',(0.,-1.,0.));
#36246=DIRECTION('ref_axis',(-1.,0.,0.));
#36247=DIRECTION('',(-3.49148133884313E-15,0.,-1.));
#36248=DIRECTION('center_axis',(0.,-1.,0.));
#36249=DIRECTION('ref_axis',(-1.,0.,0.));
#36250=DIRECTION('',(-1.,0.,3.49148133884313E-15));
#36251=DIRECTION('center_axis',(0.,-1.,0.));
#36252=DIRECTION('ref_axis',(-1.,0.,0.));
#36253=DIRECTION('',(3.49148133884313E-15,0.,1.));
#36254=DIRECTION('',(3.49148133884313E-15,0.,1.));
#36255=DIRECTION('center_axis',(0.,-1.,0.));
#36256=DIRECTION('ref_axis',(-1.,0.,3.49148133884313E-15));
#36257=DIRECTION('',(-3.49148133884313E-15,0.,-1.));
#36258=DIRECTION('center_axis',(0.,-1.,0.));
#36259=DIRECTION('ref_axis',(-1.,0.,0.));
#36260=DIRECTION('',(-1.,0.,3.49148133884313E-15));
#36261=DIRECTION('center_axis',(0.,-1.,0.));
#36262=DIRECTION('ref_axis',(-1.,0.,0.));
#36263=DIRECTION('center_axis',(0.,1.,0.));
#36264=DIRECTION('ref_axis',(1.,0.,-3.49148133884313E-15));
#36265=DIRECTION('',(3.49148133884313E-15,0.,1.));
#36266=DIRECTION('center_axis',(0.,1.,0.));
#36267=DIRECTION('ref_axis',(1.,0.,0.));
#36268=DIRECTION('',(1.,0.,-3.49148133884313E-15));
#36269=DIRECTION('center_axis',(0.,1.,0.));
#36270=DIRECTION('ref_axis',(1.,0.,0.));
#36271=DIRECTION('',(-3.49148133884313E-15,0.,-1.));
#36272=DIRECTION('center_axis',(0.,1.,0.));
#36273=DIRECTION('ref_axis',(1.,0.,-3.49148133884313E-15));
#36274=DIRECTION('',(1.,0.,-3.49148133884313E-15));
#36275=DIRECTION('center_axis',(0.,1.,0.));
#36276=DIRECTION('ref_axis',(1.,0.,0.));
#36277=DIRECTION('center_axis',(0.,1.,0.));
#36278=DIRECTION('ref_axis',(1.,0.,-3.49148133884313E-15));
#36279=DIRECTION('',(3.49148133884313E-15,0.,1.));
#36280=DIRECTION('center_axis',(0.,1.,0.));
#36281=DIRECTION('ref_axis',(1.,0.,0.));
#36282=DIRECTION('',(1.,0.,-3.49148133884313E-15));
#36283=DIRECTION('center_axis',(0.,1.,0.));
#36284=DIRECTION('ref_axis',(1.,0.,0.));
#36285=DIRECTION('',(-3.49148133884313E-15,0.,-1.));
#36286=DIRECTION('center_axis',(0.,1.,0.));
#36287=DIRECTION('ref_axis',(1.,0.,0.));
#36288=DIRECTION('',(3.49148133884313E-15,0.,1.));
#36289=DIRECTION('center_axis',(0.,1.,0.));
#36290=DIRECTION('ref_axis',(1.,0.,0.));
#36291=DIRECTION('',(1.,0.,-3.49148133884313E-15));
#36292=DIRECTION('center_axis',(0.,1.,0.));
#36293=DIRECTION('ref_axis',(1.,0.,0.));
#36294=DIRECTION('',(-3.49148133884313E-15,0.,-1.));
#36295=DIRECTION('center_axis',(0.,1.,0.));
#36296=DIRECTION('ref_axis',(1.,0.,0.));
#36297=DIRECTION('',(-1.,0.,3.49148133884313E-15));
#36298=DIRECTION('center_axis',(0.,1.,0.));
#36299=DIRECTION('ref_axis',(1.,0.,0.));
#36300=DIRECTION('',(3.49148133884313E-15,0.,1.));
#36301=DIRECTION('center_axis',(0.,1.,0.));
#36302=DIRECTION('ref_axis',(1.,0.,0.));
#36303=DIRECTION('',(1.,0.,-3.49148133884313E-15));
#36304=DIRECTION('center_axis',(0.,1.,0.));
#36305=DIRECTION('ref_axis',(1.,0.,0.));
#36306=DIRECTION('',(-3.49148133884313E-15,0.,-1.));
#36307=DIRECTION('center_axis',(0.,1.,0.));
#36308=DIRECTION('ref_axis',(1.,0.,0.));
#36309=DIRECTION('',(-1.,0.,3.49148133884313E-15));
#36310=DIRECTION('center_axis',(0.,1.,0.));
#36311=DIRECTION('ref_axis',(1.,0.,0.));
#36312=DIRECTION('',(3.49148133884313E-15,0.,1.));
#36313=DIRECTION('center_axis',(0.,1.,0.));
#36314=DIRECTION('ref_axis',(1.,0.,0.));
#36315=DIRECTION('',(1.,0.,-3.49148133884313E-15));
#36316=DIRECTION('center_axis',(0.,1.,0.));
#36317=DIRECTION('ref_axis',(1.,0.,0.));
#36318=DIRECTION('',(-3.49148133884313E-15,0.,-1.));
#36319=DIRECTION('center_axis',(0.,1.,0.));
#36320=DIRECTION('ref_axis',(1.,0.,0.));
#36321=DIRECTION('',(-1.,0.,3.49148133884313E-15));
#36322=DIRECTION('center_axis',(0.,1.,0.));
#36323=DIRECTION('ref_axis',(1.,0.,0.));
#36324=DIRECTION('',(3.49148133884313E-15,0.,1.));
#36325=DIRECTION('center_axis',(0.,1.,0.));
#36326=DIRECTION('ref_axis',(1.,0.,0.));
#36327=DIRECTION('',(1.,0.,-3.49148133884313E-15));
#36328=DIRECTION('center_axis',(0.,1.,0.));
#36329=DIRECTION('ref_axis',(1.,0.,0.));
#36330=DIRECTION('',(-3.49148133884313E-15,0.,-1.));
#36331=DIRECTION('center_axis',(0.,1.,0.));
#36332=DIRECTION('ref_axis',(1.,0.,0.));
#36333=DIRECTION('',(-1.,0.,3.49148133884313E-15));
#36334=DIRECTION('center_axis',(0.,1.,0.));
#36335=DIRECTION('ref_axis',(1.,0.,0.));
#36336=DIRECTION('',(3.49148133884313E-15,0.,1.));
#36337=DIRECTION('center_axis',(0.,1.,0.));
#36338=DIRECTION('ref_axis',(1.,0.,0.));
#36339=DIRECTION('',(1.,0.,-3.49148133884313E-15));
#36340=DIRECTION('center_axis',(0.,1.,0.));
#36341=DIRECTION('ref_axis',(1.,0.,0.));
#36342=DIRECTION('',(-3.49148133884313E-15,0.,-1.));
#36343=DIRECTION('center_axis',(0.,1.,0.));
#36344=DIRECTION('ref_axis',(1.,0.,0.));
#36345=DIRECTION('',(-1.,0.,3.49148133884313E-15));
#36346=DIRECTION('center_axis',(0.,1.,0.));
#36347=DIRECTION('ref_axis',(1.,0.,0.));
#36348=DIRECTION('',(3.49148133884313E-15,0.,1.));
#36349=DIRECTION('center_axis',(0.,1.,0.));
#36350=DIRECTION('ref_axis',(1.,0.,0.));
#36351=DIRECTION('',(1.,0.,-3.49148133884313E-15));
#36352=DIRECTION('center_axis',(0.,1.,0.));
#36353=DIRECTION('ref_axis',(1.,0.,0.));
#36354=DIRECTION('',(-3.49148133884313E-15,0.,-1.));
#36355=DIRECTION('center_axis',(0.,1.,0.));
#36356=DIRECTION('ref_axis',(1.,0.,0.));
#36357=DIRECTION('',(-1.,0.,3.49148133884313E-15));
#36358=DIRECTION('center_axis',(0.,1.,0.));
#36359=DIRECTION('ref_axis',(1.,0.,0.));
#36360=DIRECTION('',(3.49148133884313E-15,0.,1.));
#36361=DIRECTION('center_axis',(0.,1.,0.));
#36362=DIRECTION('ref_axis',(1.,0.,0.));
#36363=DIRECTION('',(1.,0.,-3.49148133884313E-15));
#36364=DIRECTION('center_axis',(0.,1.,0.));
#36365=DIRECTION('ref_axis',(1.,0.,0.));
#36366=DIRECTION('',(-3.49148133884313E-15,0.,-1.));
#36367=DIRECTION('center_axis',(0.,1.,0.));
#36368=DIRECTION('ref_axis',(1.,0.,0.));
#36369=DIRECTION('',(-1.,0.,3.49148133884313E-15));
#36370=DIRECTION('center_axis',(0.,1.,0.));
#36371=DIRECTION('ref_axis',(1.,0.,0.));
#36372=DIRECTION('',(3.49148133884313E-15,0.,1.));
#36373=DIRECTION('center_axis',(0.,1.,0.));
#36374=DIRECTION('ref_axis',(1.,0.,0.));
#36375=DIRECTION('',(1.,0.,-3.49148133884313E-15));
#36376=DIRECTION('center_axis',(0.,1.,0.));
#36377=DIRECTION('ref_axis',(1.,0.,0.));
#36378=DIRECTION('',(-3.49148133884313E-15,0.,-1.));
#36379=DIRECTION('center_axis',(0.,1.,0.));
#36380=DIRECTION('ref_axis',(1.,0.,0.));
#36381=DIRECTION('',(-1.,0.,3.49148133884313E-15));
#36382=DIRECTION('center_axis',(0.,1.,0.));
#36383=DIRECTION('ref_axis',(1.,0.,-6.93889390390724E-15));
#36384=DIRECTION('',(3.49148133884313E-15,0.,1.));
#36385=DIRECTION('center_axis',(0.,1.,0.));
#36386=DIRECTION('ref_axis',(1.,0.,-6.93889390390724E-15));
#36387=DIRECTION('',(1.,0.,-3.49148133884313E-15));
#36388=DIRECTION('center_axis',(0.,1.,0.));
#36389=DIRECTION('ref_axis',(1.,0.,-6.93889390390722E-15));
#36390=DIRECTION('',(-3.49148133884313E-15,0.,-1.));
#36391=DIRECTION('center_axis',(0.,1.,0.));
#36392=DIRECTION('ref_axis',(1.,0.,-6.93889390390722E-15));
#36393=DIRECTION('',(-1.,0.,3.49148133884313E-15));
#36394=DIRECTION('center_axis',(0.,1.,0.));
#36395=DIRECTION('ref_axis',(1.,0.,0.));
#36396=DIRECTION('',(3.49148133884313E-15,0.,1.));
#36397=DIRECTION('center_axis',(0.,1.,0.));
#36398=DIRECTION('ref_axis',(1.,0.,0.));
#36399=DIRECTION('',(1.,0.,-3.49148133884313E-15));
#36400=DIRECTION('center_axis',(0.,1.,0.));
#36401=DIRECTION('ref_axis',(1.,0.,0.));
#36402=DIRECTION('',(-3.49148133884313E-15,0.,-1.));
#36403=DIRECTION('center_axis',(0.,1.,0.));
#36404=DIRECTION('ref_axis',(1.,0.,0.));
#36405=DIRECTION('',(-1.,0.,3.49148133884313E-15));
#36406=DIRECTION('center_axis',(0.,1.,0.));
#36407=DIRECTION('ref_axis',(1.,0.,0.));
#36408=DIRECTION('',(3.49148133884313E-15,0.,1.));
#36409=DIRECTION('center_axis',(0.,1.,0.));
#36410=DIRECTION('ref_axis',(1.,0.,0.));
#36411=DIRECTION('',(1.,0.,-3.49148133884313E-15));
#36412=DIRECTION('center_axis',(0.,1.,0.));
#36413=DIRECTION('ref_axis',(1.,0.,0.));
#36414=DIRECTION('',(-3.49148133884313E-15,0.,-1.));
#36415=DIRECTION('center_axis',(0.,1.,0.));
#36416=DIRECTION('ref_axis',(1.,0.,0.));
#36417=DIRECTION('',(-1.,0.,3.49148133884313E-15));
#36418=DIRECTION('center_axis',(0.,1.,0.));
#36419=DIRECTION('ref_axis',(1.,0.,0.));
#36420=DIRECTION('',(3.49148133884313E-15,0.,1.));
#36421=DIRECTION('center_axis',(0.,1.,0.));
#36422=DIRECTION('ref_axis',(1.,0.,0.));
#36423=DIRECTION('',(1.,0.,-3.49148133884313E-15));
#36424=DIRECTION('center_axis',(0.,1.,0.));
#36425=DIRECTION('ref_axis',(1.,0.,0.));
#36426=DIRECTION('',(-3.49148133884313E-15,0.,-1.));
#36427=DIRECTION('center_axis',(0.,1.,0.));
#36428=DIRECTION('ref_axis',(1.,0.,0.));
#36429=DIRECTION('',(-1.,0.,3.49148133884313E-15));
#36430=DIRECTION('center_axis',(0.,1.,0.));
#36431=DIRECTION('ref_axis',(1.,0.,0.));
#36432=DIRECTION('',(3.49148133884313E-15,0.,1.));
#36433=DIRECTION('center_axis',(0.,1.,0.));
#36434=DIRECTION('ref_axis',(1.,0.,0.));
#36435=DIRECTION('',(1.,0.,-3.49148133884313E-15));
#36436=DIRECTION('center_axis',(0.,1.,0.));
#36437=DIRECTION('ref_axis',(1.,0.,0.));
#36438=DIRECTION('',(-3.49148133884313E-15,0.,-1.));
#36439=DIRECTION('center_axis',(0.,1.,0.));
#36440=DIRECTION('ref_axis',(1.,0.,0.));
#36441=DIRECTION('',(-1.,0.,3.49148133884313E-15));
#36442=DIRECTION('',(3.49148133884313E-15,0.,1.));
#36443=DIRECTION('center_axis',(0.,1.,0.));
#36444=DIRECTION('ref_axis',(1.,0.,0.));
#36445=DIRECTION('',(1.,0.,-3.49148133884313E-15));
#36446=DIRECTION('center_axis',(0.,1.,0.));
#36447=DIRECTION('ref_axis',(1.,0.,0.));
#36448=DIRECTION('',(-3.49148133884313E-15,0.,-1.));
#36449=DIRECTION('center_axis',(0.,1.,0.));
#36450=DIRECTION('ref_axis',(1.,0.,-3.49148133884313E-15));
#36451=DIRECTION('center_axis',(0.,1.,0.));
#36452=DIRECTION('ref_axis',(0.,0.,-1.));
#36453=DIRECTION('',(-1.,0.,1.04744440165294E-14));
#36454=DIRECTION('center_axis',(0.,1.,0.));
#36455=DIRECTION('ref_axis',(-1.,0.,1.04083408558609E-14));
#36456=DIRECTION('',(0.,0.,1.));
#36457=DIRECTION('center_axis',(0.,1.,0.));
#36458=DIRECTION('ref_axis',(0.,0.,1.));
#36459=DIRECTION('',(1.,0.,-3.49148133884313E-15));
#36460=DIRECTION('center_axis',(0.,-1.,0.));
#36461=DIRECTION('ref_axis',(0.,0.,1.));
#36462=DIRECTION('',(0.,0.,-1.));
#36463=DIRECTION('center_axis',(0.,1.,0.));
#36464=DIRECTION('ref_axis',(0.,0.,-1.));
#36465=DIRECTION('',(-1.,0.,1.04744440165294E-14));
#36466=DIRECTION('center_axis',(0.,-1.,0.));
#36467=DIRECTION('ref_axis',(1.,0.,-1.04083408558608E-14));
#36468=DIRECTION('',(1.04744440165294E-14,0.,1.));
#36469=DIRECTION('center_axis',(0.,1.,0.));
#36470=DIRECTION('ref_axis',(0.,0.,-1.));
#36471=DIRECTION('',(-1.,0.,0.));
#36472=DIRECTION('center_axis',(0.,1.,0.));
#36473=DIRECTION('ref_axis',(0.,0.,-1.));
#36474=DIRECTION('',(0.,0.,1.));
#36475=DIRECTION('center_axis',(0.,1.,0.));
#36476=DIRECTION('ref_axis',(0.,0.,-1.));
#36477=DIRECTION('',(-1.,0.,1.04744440165294E-14));
#36478=DIRECTION('center_axis',(0.,-1.,0.));
#36479=DIRECTION('ref_axis',(1.,0.,-1.38777878078144E-14));
#36480=DIRECTION('',(1.04744440165294E-14,0.,1.));
#36481=DIRECTION('center_axis',(0.,1.,0.));
#36482=DIRECTION('ref_axis',(0.,0.,-1.));
#36483=DIRECTION('',(-1.,0.,0.));
#36484=DIRECTION('center_axis',(0.,1.,0.));
#36485=DIRECTION('ref_axis',(0.,0.,-1.));
#36486=DIRECTION('',(0.,0.,1.));
#36487=DIRECTION('center_axis',(0.,1.,0.));
#36488=DIRECTION('ref_axis',(0.,0.,-1.));
#36489=DIRECTION('',(-1.,0.,1.04744440165294E-14));
#36490=DIRECTION('center_axis',(0.,-1.,0.));
#36491=DIRECTION('ref_axis',(1.,0.,-1.38777878078144E-14));
#36492=DIRECTION('',(1.04744440165294E-14,0.,1.));
#36493=DIRECTION('center_axis',(0.,1.,0.));
#36494=DIRECTION('ref_axis',(0.,0.,-1.));
#36495=DIRECTION('',(-1.,0.,0.));
#36496=DIRECTION('center_axis',(0.,1.,0.));
#36497=DIRECTION('ref_axis',(0.,0.,-1.));
#36498=DIRECTION('',(0.,0.,1.));
#36499=DIRECTION('center_axis',(0.,1.,0.));
#36500=DIRECTION('ref_axis',(0.,0.,-1.));
#36501=DIRECTION('',(-1.,0.,1.04744440165294E-14));
#36502=DIRECTION('center_axis',(0.,-1.,0.));
#36503=DIRECTION('ref_axis',(1.,0.,-1.38777878078144E-14));
#36504=DIRECTION('',(1.04744440165294E-14,0.,1.));
#36505=DIRECTION('center_axis',(0.,1.,0.));
#36506=DIRECTION('ref_axis',(0.,0.,-1.));
#36507=DIRECTION('',(-1.,0.,0.));
#36508=DIRECTION('center_axis',(0.,1.,0.));
#36509=DIRECTION('ref_axis',(0.,0.,-1.));
#36510=DIRECTION('',(0.,0.,1.));
#36511=DIRECTION('center_axis',(0.,1.,0.));
#36512=DIRECTION('ref_axis',(0.,0.,-1.));
#36513=DIRECTION('center_axis',(-4.77651282721804E-14,1.,1.23439264683977E-13));
#36514=DIRECTION('ref_axis',(0.931361622710349,-4.57072506563852E-16,0.364095492614706));
#36515=DIRECTION('',(-1.,0.,1.04744440165294E-14));
#36516=DIRECTION('center_axis',(0.,-1.,0.));
#36517=DIRECTION('ref_axis',(1.,0.,0.));
#36518=DIRECTION('',(1.04744440165294E-14,0.,1.));
#36519=DIRECTION('center_axis',(0.,1.,0.));
#36520=DIRECTION('ref_axis',(0.,0.,-1.));
#36521=DIRECTION('',(-1.,0.,0.));
#36522=DIRECTION('center_axis',(0.,1.,0.));
#36523=DIRECTION('ref_axis',(0.,0.,-1.));
#36524=DIRECTION('',(0.,0.,1.));
#36525=DIRECTION('center_axis',(1.23439264683949E-13,-1.,-4.77651282721728E-14));
#36526=DIRECTION('ref_axis',(-0.364095492598961,-4.57072504323211E-16,-0.931361622716504));
#36527=DIRECTION('center_axis',(4.77651282721795E-14,-1.,1.2343926468396E-13));
#36528=DIRECTION('ref_axis',(0.931361622715245,-4.57072504778472E-16,-0.364095492602181));
#36529=DIRECTION('center_axis',(0.,-1.,0.));
#36530=DIRECTION('ref_axis',(0.,0.,1.));
#36531=DIRECTION('center_axis',(-1.23439264683949E-13,1.,-4.77651282721728E-14));
#36532=DIRECTION('ref_axis',(-0.364095492598961,-4.57072504323211E-16,0.931361622716504));
#36533=DIRECTION('',(0.,0.,-1.));
#36534=DIRECTION('center_axis',(0.,-1.,0.));
#36535=DIRECTION('ref_axis',(0.,0.,1.));
#36536=DIRECTION('',(-1.,0.,0.));
#36537=DIRECTION('center_axis',(0.,-1.,0.));
#36538=DIRECTION('ref_axis',(0.,0.,1.));
#36539=DIRECTION('',(-3.49148133884313E-15,0.,-1.));
#36540=DIRECTION('center_axis',(0.,1.,0.));
#36541=DIRECTION('ref_axis',(1.,0.,0.));
#36542=DIRECTION('',(-1.,0.,3.49148133884313E-15));
#36543=DIRECTION('',(-1.,0.,3.49148133884313E-15));
#36544=DIRECTION('center_axis',(0.,-1.,0.));
#36545=DIRECTION('ref_axis',(0.,0.,1.));
#36546=DIRECTION('',(0.,0.,-1.));
#36547=DIRECTION('center_axis',(0.,-1.,0.));
#36548=DIRECTION('ref_axis',(0.,0.,1.));
#36549=DIRECTION('',(-1.,0.,0.));
#36550=DIRECTION('center_axis',(0.,-1.,0.));
#36551=DIRECTION('ref_axis',(0.,0.,1.));
#36552=DIRECTION('',(-3.49148133884313E-15,0.,-1.));
#36553=DIRECTION('center_axis',(0.,1.,0.));
#36554=DIRECTION('ref_axis',(1.,0.,0.));
#36555=DIRECTION('',(-1.,0.,3.49148133884313E-15));
#36556=DIRECTION('center_axis',(0.,-1.,0.));
#36557=DIRECTION('ref_axis',(0.,0.,1.));
#36558=DIRECTION('',(0.,0.,-1.));
#36559=DIRECTION('center_axis',(0.,-1.,0.));
#36560=DIRECTION('ref_axis',(0.,0.,1.));
#36561=DIRECTION('',(-1.,0.,0.));
#36562=DIRECTION('center_axis',(0.,-1.,0.));
#36563=DIRECTION('ref_axis',(0.,0.,1.));
#36564=DIRECTION('',(-3.49148133884313E-15,0.,-1.));
#36565=DIRECTION('center_axis',(0.,1.,0.));
#36566=DIRECTION('ref_axis',(1.,0.,0.));
#36567=DIRECTION('',(-1.,0.,3.49148133884313E-15));
#36568=DIRECTION('center_axis',(0.,-1.,0.));
#36569=DIRECTION('ref_axis',(0.,0.,1.));
#36570=DIRECTION('',(0.,0.,-1.));
#36571=DIRECTION('center_axis',(0.,-1.,0.));
#36572=DIRECTION('ref_axis',(0.,0.,1.));
#36573=DIRECTION('',(-1.,0.,0.));
#36574=DIRECTION('center_axis',(0.,-1.,0.));
#36575=DIRECTION('ref_axis',(0.,0.,1.));
#36576=DIRECTION('',(-3.49148133884313E-15,0.,-1.));
#36577=DIRECTION('center_axis',(0.,1.,0.));
#36578=DIRECTION('ref_axis',(1.,0.,-6.93889390390722E-15));
#36579=DIRECTION('',(-1.,0.,3.49148133884313E-15));
#36580=DIRECTION('center_axis',(0.,-1.,0.));
#36581=DIRECTION('ref_axis',(0.,0.,1.));
#36582=DIRECTION('',(0.,0.,-1.));
#36583=DIRECTION('center_axis',(0.,-1.,0.));
#36584=DIRECTION('ref_axis',(0.,0.,1.));
#36585=DIRECTION('',(-1.,0.,0.));
#36586=DIRECTION('center_axis',(0.,-1.,0.));
#36587=DIRECTION('ref_axis',(0.,0.,1.));
#36588=DIRECTION('',(-3.49148133884313E-15,0.,-1.));
#36589=DIRECTION('center_axis',(0.,1.,0.));
#36590=DIRECTION('ref_axis',(1.,0.,-3.46944695195361E-15));
#36591=DIRECTION('',(0.,0.,-1.));
#36592=DIRECTION('center_axis',(0.,1.,0.));
#36593=DIRECTION('ref_axis',(0.,0.,-1.));
#36594=DIRECTION('',(1.,0.,0.));
#36595=DIRECTION('center_axis',(0.,1.,0.));
#36596=DIRECTION('ref_axis',(0.,0.,-1.));
#36597=DIRECTION('',(0.,0.,1.));
#36598=DIRECTION('center_axis',(0.,-1.,0.));
#36599=DIRECTION('ref_axis',(0.,0.,1.));
#36600=DIRECTION('',(1.,0.,0.));
#36601=DIRECTION('center_axis',(0.,-1.,0.));
#36602=DIRECTION('ref_axis',(0.,0.,1.));
#36603=DIRECTION('',(0.,0.,-1.));
#36604=DIRECTION('center_axis',(0.,1.,0.));
#36605=DIRECTION('ref_axis',(0.,0.,-1.));
#36606=DIRECTION('',(1.,0.,0.));
#36607=DIRECTION('center_axis',(0.,1.,0.));
#36608=DIRECTION('ref_axis',(0.,0.,-1.));
#36609=DIRECTION('',(0.,0.,1.));
#36610=DIRECTION('center_axis',(0.,-1.,0.));
#36611=DIRECTION('ref_axis',(0.,0.,1.));
#36612=DIRECTION('',(1.,0.,0.));
#36613=DIRECTION('center_axis',(0.,-1.,0.));
#36614=DIRECTION('ref_axis',(0.,0.,1.));
#36615=DIRECTION('',(0.,0.,-1.));
#36616=DIRECTION('center_axis',(0.,1.,0.));
#36617=DIRECTION('ref_axis',(0.,0.,-1.));
#36618=DIRECTION('',(1.,0.,0.));
#36619=DIRECTION('center_axis',(0.,1.,0.));
#36620=DIRECTION('ref_axis',(0.,0.,-1.));
#36621=DIRECTION('',(0.,0.,1.));
#36622=DIRECTION('center_axis',(0.,-1.,0.));
#36623=DIRECTION('ref_axis',(0.,0.,1.));
#36624=DIRECTION('',(1.,0.,0.));
#36625=DIRECTION('center_axis',(0.,-1.,0.));
#36626=DIRECTION('ref_axis',(0.,0.,1.));
#36627=DIRECTION('',(0.,0.,-1.));
#36628=DIRECTION('center_axis',(0.,1.,0.));
#36629=DIRECTION('ref_axis',(0.,0.,-1.));
#36630=DIRECTION('',(1.,0.,0.));
#36631=DIRECTION('center_axis',(0.,1.,0.));
#36632=DIRECTION('ref_axis',(0.,0.,-1.));
#36633=DIRECTION('',(0.,0.,1.));
#36634=DIRECTION('center_axis',(0.,-1.,0.));
#36635=DIRECTION('ref_axis',(0.,0.,1.));
#36636=DIRECTION('',(1.,0.,0.));
#36637=DIRECTION('center_axis',(0.,-1.,0.));
#36638=DIRECTION('ref_axis',(0.,0.,1.));
#36639=DIRECTION('',(0.,0.,-1.));
#36640=DIRECTION('center_axis',(0.,1.,0.));
#36641=DIRECTION('ref_axis',(0.,0.,-1.));
#36642=DIRECTION('',(1.,0.,0.));
#36643=DIRECTION('center_axis',(0.,1.,0.));
#36644=DIRECTION('ref_axis',(0.,0.,-1.));
#36645=DIRECTION('',(0.,0.,1.));
#36646=DIRECTION('center_axis',(0.,-1.,0.));
#36647=DIRECTION('ref_axis',(0.,0.,1.));
#36648=DIRECTION('',(1.,0.,0.));
#36649=DIRECTION('center_axis',(0.,-1.,0.));
#36650=DIRECTION('ref_axis',(0.,0.,1.));
#36651=DIRECTION('',(0.,0.,-1.));
#36652=DIRECTION('center_axis',(0.,1.,0.));
#36653=DIRECTION('ref_axis',(0.,0.,-1.));
#36654=DIRECTION('',(1.,0.,0.));
#36655=DIRECTION('center_axis',(0.,1.,0.));
#36656=DIRECTION('ref_axis',(0.,0.,-1.));
#36657=DIRECTION('',(0.,0.,1.));
#36658=DIRECTION('center_axis',(0.,-1.,0.));
#36659=DIRECTION('ref_axis',(0.,0.,1.));
#36660=DIRECTION('',(1.,0.,0.));
#36661=DIRECTION('center_axis',(0.,-1.,0.));
#36662=DIRECTION('ref_axis',(0.,0.,1.));
#36663=DIRECTION('center_axis',(0.,-1.,0.));
#36664=DIRECTION('ref_axis',(0.,0.,1.));
#36665=DIRECTION('',(0.0174524064372836,-0.999847695156391,0.));
#36666=DIRECTION('',(6.09347513936813E-17,-0.999847695156391,0.0174524064372836));
#36667=DIRECTION('center_axis',(0.999847695156391,0.0174524064372835,0.));
#36668=DIRECTION('ref_axis',(0.0174524064372835,-0.999847695156391,0.));
#36669=DIRECTION('',(0.0174524064372836,-0.999847695156391,0.));
#36670=DIRECTION('center_axis',(0.999847695156391,0.0174524064372835,0.));
#36671=DIRECTION('ref_axis',(0.0174524064372835,-0.999847695156391,0.));
#36672=DIRECTION('',(0.0174524064372836,-0.999847695156391,0.));
#36673=DIRECTION('',(0.0174524064372836,-0.999847695156391,0.));
#36674=DIRECTION('center_axis',(-0.999847695156391,0.0174524064372835,0.));
#36675=DIRECTION('ref_axis',(0.0174524064372835,0.999847695156391,0.));
#36676=DIRECTION('',(-0.0174524064372836,-0.999847695156391,0.));
#36677=DIRECTION('',(-0.0174524064372836,-0.999847695156391,0.));
#36678=DIRECTION('center_axis',(0.,-1.,0.));
#36679=DIRECTION('ref_axis',(0.,0.,1.));
#36680=DIRECTION('',(0.,-0.999847695156391,0.0174524064372836));
#36681=DIRECTION('center_axis',(0.,-1.,0.));
#36682=DIRECTION('ref_axis',(0.,0.,1.));
#36683=DIRECTION('',(0.,-0.999847695156391,0.0174524064372836));
#36684=DIRECTION('center_axis',(0.,0.0174524064372835,0.999847695156391));
#36685=DIRECTION('ref_axis',(0.,0.999847695156391,-0.0174524064372835));
#36686=DIRECTION('center_axis',(-0.999847695156391,0.0174524064372835,0.));
#36687=DIRECTION('ref_axis',(0.0174524064372835,0.999847695156391,0.));
#36688=DIRECTION('',(-0.0174524064372836,-0.999847695156391,0.));
#36689=DIRECTION('',(-0.0174524064372836,-0.999847695156391,0.));
#36690=DIRECTION('center_axis',(0.,-1.,0.));
#36691=DIRECTION('ref_axis',(0.,0.,1.));
#36692=DIRECTION('',(0.,-0.999847695156391,0.0174524064372836));
#36693=DIRECTION('center_axis',(0.,0.0174524064372835,0.999847695156391));
#36694=DIRECTION('ref_axis',(0.,0.999847695156391,-0.0174524064372835));
#36695=DIRECTION('',(-0.000707054516478238,-0.999847416824134,0.0174540294492986));
#36696=DIRECTION('center_axis',(0.999847695156391,0.0174524064372835,0.));
#36697=DIRECTION('ref_axis',(0.0174524064372835,-0.999847695156391,0.));
#36698=DIRECTION('',(0.0174524064372836,-0.999847695156391,0.));
#36699=DIRECTION('',(0.0174524064372836,-0.999847695156391,0.));
#36700=DIRECTION('center_axis',(-0.999847695156391,0.0174524064372835,0.));
#36701=DIRECTION('ref_axis',(0.0174524064372835,0.999847695156391,0.));
#36702=DIRECTION('',(-0.0174524064372836,-0.999847695156391,0.));
#36703=DIRECTION('',(-0.0174524064372836,-0.999847695156391,0.));
#36704=DIRECTION('center_axis',(0.,-1.,0.));
#36705=DIRECTION('ref_axis',(0.,0.,1.));
#36706=DIRECTION('',(0.,-0.999847695156391,0.0174524064372836));
#36707=DIRECTION('center_axis',(0.,-1.,0.));
#36708=DIRECTION('ref_axis',(0.,0.,1.));
#36709=DIRECTION('',(0.,-0.999847695156391,0.0174524064372836));
#36710=DIRECTION('center_axis',(0.,0.0174524064372835,0.999847695156391));
#36711=DIRECTION('ref_axis',(0.,0.999847695156391,-0.0174524064372835));
#36712=DIRECTION('center_axis',(0.999847695156391,0.0174524064372835,0.));
#36713=DIRECTION('ref_axis',(0.0174524064372835,-0.999847695156391,0.));
#36714=DIRECTION('',(0.0174524064372836,-0.999847695156391,0.));
#36715=DIRECTION('',(0.0174524064372836,-0.999847695156391,0.));
#36716=DIRECTION('center_axis',(-0.999847695156391,0.0174524064372835,0.));
#36717=DIRECTION('ref_axis',(0.0174524064372835,0.999847695156391,0.));
#36718=DIRECTION('',(-0.0174524064372836,-0.999847695156391,0.));
#36719=DIRECTION('',(-0.0174524064372836,-0.999847695156391,0.));
#36720=DIRECTION('center_axis',(0.,-1.,0.));
#36721=DIRECTION('ref_axis',(0.,0.,1.));
#36722=DIRECTION('',(0.,-0.999847695156391,0.0174524064372836));
#36723=DIRECTION('center_axis',(0.,-1.,0.));
#36724=DIRECTION('ref_axis',(0.,0.,1.));
#36725=DIRECTION('',(0.,-0.999847695156391,0.0174524064372836));
#36726=DIRECTION('center_axis',(0.,0.0174524064372835,0.999847695156391));
#36727=DIRECTION('ref_axis',(0.,0.999847695156391,-0.0174524064372835));
#36728=DIRECTION('center_axis',(0.999847695156391,0.0174524064372835,0.));
#36729=DIRECTION('ref_axis',(0.0174524064372835,-0.999847695156391,0.));
#36730=DIRECTION('',(0.0174524064372836,-0.999847695156391,0.));
#36731=DIRECTION('',(0.0174524064372836,-0.999847695156391,0.));
#36732=DIRECTION('center_axis',(-0.999847695156391,0.0174524064372835,0.));
#36733=DIRECTION('ref_axis',(0.0174524064372835,0.999847695156391,0.));
#36734=DIRECTION('',(-0.0174524064372836,-0.999847695156391,0.));
#36735=DIRECTION('',(-0.0174524064372836,-0.999847695156391,0.));
#36736=DIRECTION('center_axis',(0.,-1.,0.));
#36737=DIRECTION('ref_axis',(0.,0.,1.));
#36738=DIRECTION('',(0.,-0.999847695156391,0.0174524064372836));
#36739=DIRECTION('center_axis',(0.,-1.,0.));
#36740=DIRECTION('ref_axis',(0.,0.,1.));
#36741=DIRECTION('',(0.,-0.999847695156391,0.0174524064372836));
#36742=DIRECTION('center_axis',(0.,0.0174524064372835,0.999847695156391));
#36743=DIRECTION('ref_axis',(0.,0.999847695156391,-0.0174524064372835));
#36744=DIRECTION('center_axis',(0.999847695156391,0.0174524064372835,0.));
#36745=DIRECTION('ref_axis',(0.0174524064372835,-0.999847695156391,0.));
#36746=DIRECTION('',(0.0174524064372836,-0.999847695156391,0.));
#36747=DIRECTION('',(0.0174524064372836,-0.999847695156391,0.));
#36748=DIRECTION('center_axis',(-0.999847695156391,0.0174524064372835,0.));
#36749=DIRECTION('ref_axis',(0.0174524064372835,0.999847695156391,0.));
#36750=DIRECTION('',(-0.0174524064372836,-0.999847695156391,0.));
#36751=DIRECTION('',(-0.0174524064372836,-0.999847695156391,0.));
#36752=DIRECTION('center_axis',(0.,-1.,0.));
#36753=DIRECTION('ref_axis',(0.,0.,1.));
#36754=DIRECTION('',(0.,-0.999847695156391,0.0174524064372836));
#36755=DIRECTION('center_axis',(0.,-1.,0.));
#36756=DIRECTION('ref_axis',(0.,0.,1.));
#36757=DIRECTION('',(0.,-0.999847695156391,0.0174524064372836));
#36758=DIRECTION('center_axis',(0.,0.0174524064372835,0.999847695156391));
#36759=DIRECTION('ref_axis',(0.,0.999847695156391,-0.0174524064372835));
#36760=DIRECTION('center_axis',(0.999847695156391,0.0174524064372835,0.));
#36761=DIRECTION('ref_axis',(0.0174524064372835,-0.999847695156391,0.));
#36762=DIRECTION('',(0.0174524064372836,-0.999847695156391,0.));
#36763=DIRECTION('',(0.0174524064372836,-0.999847695156391,0.));
#36764=DIRECTION('center_axis',(-0.999847695156391,0.0174524064372835,0.));
#36765=DIRECTION('ref_axis',(0.0174524064372835,0.999847695156391,0.));
#36766=DIRECTION('',(-0.0174524064372836,-0.999847695156391,0.));
#36767=DIRECTION('',(-0.0174524064372836,-0.999847695156391,0.));
#36768=DIRECTION('center_axis',(0.,-1.,0.));
#36769=DIRECTION('ref_axis',(0.,0.,1.));
#36770=DIRECTION('',(0.,-0.999847695156391,0.0174524064372836));
#36771=DIRECTION('center_axis',(0.,-1.,0.));
#36772=DIRECTION('ref_axis',(0.,0.,1.));
#36773=DIRECTION('',(0.,-0.999847695156391,0.0174524064372836));
#36774=DIRECTION('center_axis',(0.,0.0174524064372835,0.999847695156391));
#36775=DIRECTION('ref_axis',(0.,0.999847695156391,-0.0174524064372835));
#36776=DIRECTION('center_axis',(0.,-1.,0.));
#36777=DIRECTION('ref_axis',(0.,0.,1.));
#36778=DIRECTION('',(6.09347513936813E-17,-0.999847695156391,0.0174524064372836));
#36779=DIRECTION('',(0.0174524064372836,-0.999847695156391,0.));
#36780=DIRECTION('center_axis',(0.999847695156391,0.0174524064372835,0.));
#36781=DIRECTION('ref_axis',(0.0174524064372835,-0.999847695156391,0.));
#36782=DIRECTION('',(0.0174524064372836,-0.999847695156391,0.));
#36783=DIRECTION('center_axis',(0.,-1.,0.));
#36784=DIRECTION('ref_axis',(0.,0.,1.));
#36785=DIRECTION('',(0.,-0.999847695156391,-0.0174524064372836));
#36786=DIRECTION('center_axis',(0.,0.0174524064372835,-0.999847695156391));
#36787=DIRECTION('ref_axis',(0.,-0.999847695156391,-0.0174524064372835));
#36788=DIRECTION('',(0.,-0.999847695156391,-0.0174524064372836));
#36789=DIRECTION('center_axis',(0.,-1.,0.));
#36790=DIRECTION('ref_axis',(0.,0.,1.));
#36791=DIRECTION('',(-0.0174524064372836,-0.999847695156391,6.09347513936813E-17));
#36792=DIRECTION('center_axis',(0.,-1.,0.));
#36793=DIRECTION('ref_axis',(0.,0.,1.));
#36794=DIRECTION('',(0.,-0.999847695156391,0.0174524064372836));
#36795=DIRECTION('',(0.0174524064372836,-0.999847695156391,0.));
#36796=DIRECTION('center_axis',(0.999847695156391,0.0174524064372835,0.));
#36797=DIRECTION('ref_axis',(0.0174524064372835,-0.999847695156391,0.));
#36798=DIRECTION('',(0.0174524064372836,-0.999847695156391,0.));
#36799=DIRECTION('center_axis',(0.,-1.,0.));
#36800=DIRECTION('ref_axis',(0.,0.,1.));
#36801=DIRECTION('',(0.,-0.999847695156391,-0.0174524064372836));
#36802=DIRECTION('center_axis',(0.,0.0174524064372835,-0.999847695156391));
#36803=DIRECTION('ref_axis',(0.,-0.999847695156391,-0.0174524064372835));
#36804=DIRECTION('',(0.,-0.999847695156391,-0.0174524064372836));
#36805=DIRECTION('center_axis',(0.,-1.,0.));
#36806=DIRECTION('ref_axis',(0.,0.,1.));
#36807=DIRECTION('',(-0.0174524064372836,-0.999847695156391,0.));
#36808=DIRECTION('center_axis',(-0.999847695156391,0.0174524064372835,0.));
#36809=DIRECTION('ref_axis',(0.0174524064372835,0.999847695156391,0.));
#36810=DIRECTION('',(-0.0174524064372836,-0.999847695156391,0.));
#36811=DIRECTION('center_axis',(0.,-1.,0.));
#36812=DIRECTION('ref_axis',(0.,0.,1.));
#36813=DIRECTION('',(0.,-0.999847695156391,0.0174524064372836));
#36814=DIRECTION('center_axis',(0.,0.0174524064372835,0.999847695156391));
#36815=DIRECTION('ref_axis',(0.,0.999847695156391,-0.0174524064372835));
#36816=DIRECTION('center_axis',(0.,-1.,0.));
#36817=DIRECTION('ref_axis',(0.,0.,1.));
#36818=DIRECTION('',(0.,-0.999847695156391,0.0174524064372836));
#36819=DIRECTION('',(0.0174524064372836,-0.999847695156391,0.));
#36820=DIRECTION('center_axis',(0.999847695156391,0.0174524064372835,0.));
#36821=DIRECTION('ref_axis',(0.0174524064372835,-0.999847695156391,0.));
#36822=DIRECTION('',(0.0174524064372836,-0.999847695156391,0.));
#36823=DIRECTION('center_axis',(0.,-1.,0.));
#36824=DIRECTION('ref_axis',(0.,0.,1.));
#36825=DIRECTION('',(0.,-0.999847695156391,-0.0174524064372836));
#36826=DIRECTION('center_axis',(0.,0.0174524064372835,-0.999847695156391));
#36827=DIRECTION('ref_axis',(0.,-0.999847695156391,-0.0174524064372835));
#36828=DIRECTION('',(0.,-0.999847695156391,-0.0174524064372836));
#36829=DIRECTION('center_axis',(0.,-1.,0.));
#36830=DIRECTION('ref_axis',(0.,0.,1.));
#36831=DIRECTION('',(-0.0174524064372836,-0.999847695156391,0.));
#36832=DIRECTION('center_axis',(-0.999847695156391,0.0174524064372835,0.));
#36833=DIRECTION('ref_axis',(0.0174524064372835,0.999847695156391,0.));
#36834=DIRECTION('',(-0.0174524064372836,-0.999847695156391,0.));
#36835=DIRECTION('center_axis',(0.,-1.,0.));
#36836=DIRECTION('ref_axis',(0.,0.,1.));
#36837=DIRECTION('',(0.,-0.999847695156391,0.0174524064372836));
#36838=DIRECTION('center_axis',(0.,0.0174524064372835,0.999847695156391));
#36839=DIRECTION('ref_axis',(0.,0.999847695156391,-0.0174524064372835));
#36840=DIRECTION('center_axis',(0.,0.0174524064372835,-0.999847695156391));
#36841=DIRECTION('ref_axis',(0.,-0.999847695156391,-0.0174524064372835));
#36842=DIRECTION('',(0.,0.999847695156391,0.0174524064372838));
#36843=DIRECTION('',(0.,-0.999847695156391,-0.0174524064372836));
#36844=DIRECTION('center_axis',(0.,-1.,0.));
#36845=DIRECTION('ref_axis',(0.,0.,1.));
#36846=DIRECTION('',(-0.0174524064372836,-0.999847695156391,0.));
#36847=DIRECTION('center_axis',(-0.999847695156391,0.0174524064372835,0.));
#36848=DIRECTION('ref_axis',(0.0174524064372835,0.999847695156391,0.));
#36849=DIRECTION('',(-0.0174524064372836,-0.999847695156391,0.));
#36850=DIRECTION('center_axis',(0.,-1.,0.));
#36851=DIRECTION('ref_axis',(0.,0.,1.));
#36852=DIRECTION('',(0.,-0.999847695156391,0.0174524064372836));
#36853=DIRECTION('center_axis',(0.,0.0174524064372835,0.999847695156391));
#36854=DIRECTION('ref_axis',(0.,0.999847695156391,-0.0174524064372835));
#36855=DIRECTION('',(0.,-0.999847695156391,0.0174524064372835));
#36856=DIRECTION('center_axis',(0.,-1.,0.));
#36857=DIRECTION('ref_axis',(0.,0.,1.));
#36858=DIRECTION('',(0.,-0.999847695156391,0.0174524064372836));
#36859=DIRECTION('',(0.0174524064372836,-0.999847695156391,0.));
#36860=DIRECTION('center_axis',(0.999847695156391,0.0174524064372835,0.));
#36861=DIRECTION('ref_axis',(0.0174524064372835,-0.999847695156391,0.));
#36862=DIRECTION('',(0.0174524064372836,-0.999847695156391,0.));
#36863=DIRECTION('center_axis',(0.,-1.,0.));
#36864=DIRECTION('ref_axis',(0.,0.,1.));
#36865=DIRECTION('',(0.,-0.999847695156391,-0.0174524064372836));
#36866=DIRECTION('center_axis',(0.,0.0174524064372835,-0.999847695156391));
#36867=DIRECTION('ref_axis',(0.,-0.999847695156391,-0.0174524064372835));
#36868=DIRECTION('',(0.,-0.999847695156391,-0.0174524064372836));
#36869=DIRECTION('center_axis',(0.,-1.,0.));
#36870=DIRECTION('ref_axis',(0.,0.,1.));
#36871=DIRECTION('',(-0.0174524064372836,-0.999847695156391,0.));
#36872=DIRECTION('center_axis',(-0.999847695156391,0.0174524064372835,0.));
#36873=DIRECTION('ref_axis',(0.0174524064372835,0.999847695156391,0.));
#36874=DIRECTION('',(-0.0174524064372836,-0.999847695156391,0.));
#36875=DIRECTION('center_axis',(0.,-1.,0.));
#36876=DIRECTION('ref_axis',(0.,0.,1.));
#36877=DIRECTION('',(0.,-0.999847695156391,0.0174524064372836));
#36878=DIRECTION('center_axis',(0.,0.0174524064372835,0.999847695156391));
#36879=DIRECTION('ref_axis',(0.,0.999847695156391,-0.0174524064372835));
#36880=DIRECTION('center_axis',(0.,-1.,0.));
#36881=DIRECTION('ref_axis',(0.,0.,1.));
#36882=DIRECTION('',(0.,-0.999847695156391,0.0174524064372836));
#36883=DIRECTION('',(0.0174524064372836,-0.999847695156391,0.));
#36884=DIRECTION('center_axis',(0.999847695156391,0.0174524064372835,0.));
#36885=DIRECTION('ref_axis',(0.0174524064372835,-0.999847695156391,0.));
#36886=DIRECTION('',(0.0174524064372836,-0.999847695156391,0.));
#36887=DIRECTION('center_axis',(0.,-1.,0.));
#36888=DIRECTION('ref_axis',(0.,0.,1.));
#36889=DIRECTION('',(0.,-0.999847695156391,-0.0174524064372836));
#36890=DIRECTION('center_axis',(0.,0.0174524064372835,-0.999847695156391));
#36891=DIRECTION('ref_axis',(0.,-0.999847695156391,-0.0174524064372835));
#36892=DIRECTION('',(0.,-0.999847695156391,-0.0174524064372836));
#36893=DIRECTION('center_axis',(0.,-1.,0.));
#36894=DIRECTION('ref_axis',(0.,0.,1.));
#36895=DIRECTION('',(-0.0174524064372836,-0.999847695156391,0.));
#36896=DIRECTION('center_axis',(-0.999847695156391,0.0174524064372835,0.));
#36897=DIRECTION('ref_axis',(0.0174524064372835,0.999847695156391,0.));
#36898=DIRECTION('',(-0.0174524064372836,-0.999847695156391,0.));
#36899=DIRECTION('center_axis',(0.,-1.,0.));
#36900=DIRECTION('ref_axis',(0.,0.,1.));
#36901=DIRECTION('',(0.,-0.999847695156391,0.0174524064372836));
#36902=DIRECTION('center_axis',(0.,0.0174524064372835,0.999847695156391));
#36903=DIRECTION('ref_axis',(0.,0.999847695156391,-0.0174524064372835));
#36904=DIRECTION('center_axis',(0.,-1.,0.));
#36905=DIRECTION('ref_axis',(0.,0.,1.));
#36906=DIRECTION('',(0.,-0.999847695156391,0.0174524064372836));
#36907=DIRECTION('',(0.0174524064372836,-0.999847695156391,0.));
#36908=DIRECTION('center_axis',(0.999847695156391,0.0174524064372835,0.));
#36909=DIRECTION('ref_axis',(0.0174524064372835,-0.999847695156391,0.));
#36910=DIRECTION('',(0.0174524064372836,-0.999847695156391,0.));
#36911=DIRECTION('center_axis',(0.,-1.,0.));
#36912=DIRECTION('ref_axis',(0.,0.,1.));
#36913=DIRECTION('',(0.,-0.999847695156391,-0.0174524064372836));
#36914=DIRECTION('center_axis',(0.,0.0174524064372835,-0.999847695156391));
#36915=DIRECTION('ref_axis',(0.,-0.999847695156391,-0.0174524064372835));
#36916=DIRECTION('',(0.,-0.999847695156391,-0.0174524064372836));
#36917=DIRECTION('center_axis',(0.,-1.,0.));
#36918=DIRECTION('ref_axis',(0.,0.,1.));
#36919=DIRECTION('',(-0.0174524064372836,-0.999847695156391,0.));
#36920=DIRECTION('center_axis',(-0.999847695156391,0.0174524064372835,0.));
#36921=DIRECTION('ref_axis',(0.0174524064372835,0.999847695156391,0.));
#36922=DIRECTION('',(-0.0174524064372836,-0.999847695156391,0.));
#36923=DIRECTION('center_axis',(0.,-1.,0.));
#36924=DIRECTION('ref_axis',(0.,0.,1.));
#36925=DIRECTION('',(0.,-0.999847695156391,0.0174524064372836));
#36926=DIRECTION('center_axis',(0.,0.0174524064372835,0.999847695156391));
#36927=DIRECTION('ref_axis',(0.,0.999847695156391,-0.0174524064372835));
#36928=DIRECTION('center_axis',(0.,-1.,0.));
#36929=DIRECTION('ref_axis',(0.,0.,1.));
#36930=DIRECTION('',(6.09347513936813E-17,-0.999847695156391,0.0174524064372836));
#36931=DIRECTION('',(0.0174524064372836,-0.999847695156391,0.));
#36932=DIRECTION('center_axis',(0.999847695156391,0.0174524064372835,0.));
#36933=DIRECTION('ref_axis',(0.0174524064372835,-0.999847695156391,0.));
#36934=DIRECTION('',(0.0174524064372836,-0.999847695156391,0.));
#36935=DIRECTION('center_axis',(0.,-1.,0.));
#36936=DIRECTION('ref_axis',(0.,0.,1.));
#36937=DIRECTION('',(0.,-0.999847695156391,-0.0174524064372836));
#36938=DIRECTION('center_axis',(0.,0.0174524064372835,-0.999847695156391));
#36939=DIRECTION('ref_axis',(0.,-0.999847695156391,-0.0174524064372835));
#36940=DIRECTION('',(0.,-0.999847695156391,-0.0174524064372836));
#36941=DIRECTION('center_axis',(0.,-1.,0.));
#36942=DIRECTION('ref_axis',(0.,0.,1.));
#36943=DIRECTION('',(-0.0174524064372836,-0.999847695156391,6.09347513936813E-17));
#36944=DIRECTION('center_axis',(0.,-1.,0.));
#36945=DIRECTION('ref_axis',(0.,0.,1.));
#36946=DIRECTION('',(0.,-0.999847695156391,0.0174524064372836));
#36947=DIRECTION('',(0.0174524064372836,-0.999847695156391,0.));
#36948=DIRECTION('center_axis',(0.999847695156391,0.0174524064372835,0.));
#36949=DIRECTION('ref_axis',(0.0174524064372835,-0.999847695156391,0.));
#36950=DIRECTION('',(0.0174524064372836,-0.999847695156391,0.));
#36951=DIRECTION('center_axis',(0.,-1.,0.));
#36952=DIRECTION('ref_axis',(0.,0.,1.));
#36953=DIRECTION('',(0.,-0.999847695156391,-0.0174524064372836));
#36954=DIRECTION('center_axis',(0.,0.0174524064372835,-0.999847695156391));
#36955=DIRECTION('ref_axis',(0.,-0.999847695156391,-0.0174524064372835));
#36956=DIRECTION('',(0.,-0.999847695156391,-0.0174524064372836));
#36957=DIRECTION('center_axis',(0.,-1.,0.));
#36958=DIRECTION('ref_axis',(0.,0.,1.));
#36959=DIRECTION('',(-0.0174524064372836,-0.999847695156391,0.));
#36960=DIRECTION('center_axis',(-0.999847695156391,0.0174524064372835,0.));
#36961=DIRECTION('ref_axis',(0.0174524064372835,0.999847695156391,0.));
#36962=DIRECTION('',(-0.0174524064372836,-0.999847695156391,0.));
#36963=DIRECTION('center_axis',(0.,-1.,0.));
#36964=DIRECTION('ref_axis',(0.,0.,1.));
#36965=DIRECTION('',(0.,-0.999847695156391,0.0174524064372836));
#36966=DIRECTION('center_axis',(0.,0.0174524064372835,0.999847695156391));
#36967=DIRECTION('ref_axis',(0.,0.999847695156391,-0.0174524064372835));
#36968=DIRECTION('center_axis',(0.,-1.,0.));
#36969=DIRECTION('ref_axis',(0.,0.,1.));
#36970=DIRECTION('',(0.,-0.999847695156391,0.0174524064372836));
#36971=DIRECTION('',(0.0174524064372836,-0.999847695156391,0.));
#36972=DIRECTION('center_axis',(0.999847695156391,0.0174524064372835,0.));
#36973=DIRECTION('ref_axis',(0.0174524064372835,-0.999847695156391,0.));
#36974=DIRECTION('',(0.0174524064372836,-0.999847695156391,0.));
#36975=DIRECTION('center_axis',(0.,-1.,0.));
#36976=DIRECTION('ref_axis',(0.,0.,1.));
#36977=DIRECTION('',(0.,-0.999847695156391,-0.0174524064372836));
#36978=DIRECTION('center_axis',(0.,0.0174524064372835,-0.999847695156391));
#36979=DIRECTION('ref_axis',(0.,-0.999847695156391,-0.0174524064372835));
#36980=DIRECTION('',(0.,-0.999847695156391,-0.0174524064372836));
#36981=DIRECTION('center_axis',(0.,-1.,0.));
#36982=DIRECTION('ref_axis',(0.,0.,1.));
#36983=DIRECTION('',(-0.0174524064372836,-0.999847695156391,0.));
#36984=DIRECTION('center_axis',(-0.999847695156391,0.0174524064372835,0.));
#36985=DIRECTION('ref_axis',(0.0174524064372835,0.999847695156391,0.));
#36986=DIRECTION('',(-0.0174524064372836,-0.999847695156391,0.));
#36987=DIRECTION('center_axis',(0.,-1.,0.));
#36988=DIRECTION('ref_axis',(0.,0.,1.));
#36989=DIRECTION('',(0.,-0.999847695156391,0.0174524064372836));
#36990=DIRECTION('center_axis',(0.,0.0174524064372835,0.999847695156391));
#36991=DIRECTION('ref_axis',(0.,0.999847695156391,-0.0174524064372835));
#36992=DIRECTION('center_axis',(0.,0.0174524064372835,-0.999847695156391));
#36993=DIRECTION('ref_axis',(0.,-0.999847695156391,-0.0174524064372835));
#36994=DIRECTION('',(0.,0.999847695156391,0.0174524064372832));
#36995=DIRECTION('',(0.,-0.999847695156391,-0.0174524064372836));
#36996=DIRECTION('center_axis',(0.,-1.,0.));
#36997=DIRECTION('ref_axis',(0.,0.,1.));
#36998=DIRECTION('',(-0.0174524064372836,-0.999847695156391,0.));
#36999=DIRECTION('center_axis',(-0.999847695156391,0.0174524064372835,0.));
#37000=DIRECTION('ref_axis',(0.0174524064372835,0.999847695156391,0.));
#37001=DIRECTION('',(-0.0174524064372836,-0.999847695156391,0.));
#37002=DIRECTION('center_axis',(0.,-1.,0.));
#37003=DIRECTION('ref_axis',(0.,0.,1.));
#37004=DIRECTION('',(0.,-0.999847695156391,0.0174524064372836));
#37005=DIRECTION('center_axis',(0.,0.0174524064372835,0.999847695156391));
#37006=DIRECTION('ref_axis',(0.,0.999847695156391,-0.0174524064372835));
#37007=DIRECTION('',(0.,-0.999847695156391,0.0174524064372835));
#37008=DIRECTION('center_axis',(0.,-1.,0.));
#37009=DIRECTION('ref_axis',(0.,0.,1.));
#37010=DIRECTION('',(0.,-0.999847695156391,0.0174524064372836));
#37011=DIRECTION('',(0.0174524064372836,-0.999847695156391,0.));
#37012=DIRECTION('center_axis',(0.999847695156391,0.0174524064372835,0.));
#37013=DIRECTION('ref_axis',(0.0174524064372835,-0.999847695156391,0.));
#37014=DIRECTION('',(0.0174524064372836,-0.999847695156391,0.));
#37015=DIRECTION('center_axis',(0.,-1.,0.));
#37016=DIRECTION('ref_axis',(0.,0.,1.));
#37017=DIRECTION('',(0.,-0.999847695156391,-0.0174524064372836));
#37018=DIRECTION('center_axis',(0.,0.0174524064372835,-0.999847695156391));
#37019=DIRECTION('ref_axis',(0.,-0.999847695156391,-0.0174524064372835));
#37020=DIRECTION('',(0.,-0.999847695156391,-0.0174524064372836));
#37021=DIRECTION('center_axis',(0.,-1.,0.));
#37022=DIRECTION('ref_axis',(0.,0.,1.));
#37023=DIRECTION('',(-0.0174524064372836,-0.999847695156391,0.));
#37024=DIRECTION('center_axis',(-0.999847695156391,0.0174524064372835,0.));
#37025=DIRECTION('ref_axis',(0.0174524064372835,0.999847695156391,0.));
#37026=DIRECTION('',(-0.0174524064372836,-0.999847695156391,0.));
#37027=DIRECTION('center_axis',(0.,-1.,0.));
#37028=DIRECTION('ref_axis',(0.,0.,1.));
#37029=DIRECTION('',(0.,-0.999847695156391,0.0174524064372836));
#37030=DIRECTION('center_axis',(0.,0.0174524064372835,0.999847695156391));
#37031=DIRECTION('ref_axis',(0.,0.999847695156391,-0.0174524064372835));
#37032=DIRECTION('center_axis',(0.,-1.,0.));
#37033=DIRECTION('ref_axis',(0.,0.,1.));
#37034=DIRECTION('',(0.,-0.999847695156391,0.0174524064372836));
#37035=DIRECTION('',(0.0174524064372836,-0.999847695156391,0.));
#37036=DIRECTION('center_axis',(0.999847695156391,0.0174524064372835,0.));
#37037=DIRECTION('ref_axis',(0.0174524064372835,-0.999847695156391,0.));
#37038=DIRECTION('',(0.0174524064372836,-0.999847695156391,0.));
#37039=DIRECTION('center_axis',(0.,-1.,0.));
#37040=DIRECTION('ref_axis',(0.,0.,1.));
#37041=DIRECTION('',(0.,-0.999847695156391,-0.0174524064372836));
#37042=DIRECTION('center_axis',(0.,0.0174524064372835,-0.999847695156391));
#37043=DIRECTION('ref_axis',(0.,-0.999847695156391,-0.0174524064372835));
#37044=DIRECTION('',(0.,-0.999847695156391,-0.0174524064372836));
#37045=DIRECTION('center_axis',(0.,-1.,0.));
#37046=DIRECTION('ref_axis',(0.,0.,1.));
#37047=DIRECTION('',(-0.0174524064372836,-0.999847695156391,0.));
#37048=DIRECTION('center_axis',(-0.999847695156391,0.0174524064372835,0.));
#37049=DIRECTION('ref_axis',(0.0174524064372835,0.999847695156391,0.));
#37050=DIRECTION('',(-0.0174524064372836,-0.999847695156391,0.));
#37051=DIRECTION('center_axis',(0.,-1.,0.));
#37052=DIRECTION('ref_axis',(0.,0.,1.));
#37053=DIRECTION('',(0.,-0.999847695156391,0.0174524064372836));
#37054=DIRECTION('center_axis',(0.,0.0174524064372835,0.999847695156391));
#37055=DIRECTION('ref_axis',(0.,0.999847695156391,-0.0174524064372835));
#37056=DIRECTION('center_axis',(0.,-1.,0.));
#37057=DIRECTION('ref_axis',(0.,0.,1.));
#37058=DIRECTION('',(6.09347513936813E-17,-0.999847695156391,0.0174524064372836));
#37059=DIRECTION('',(0.0174524064372836,-0.999847695156391,0.));
#37060=DIRECTION('center_axis',(0.999847695156391,0.0174524064372835,0.));
#37061=DIRECTION('ref_axis',(0.0174524064372835,-0.999847695156391,0.));
#37062=DIRECTION('',(0.0174524064372836,-0.999847695156391,0.));
#37063=DIRECTION('center_axis',(0.,-1.,0.));
#37064=DIRECTION('ref_axis',(0.,0.,1.));
#37065=DIRECTION('',(0.,-0.999847695156391,-0.0174524064372836));
#37066=DIRECTION('center_axis',(0.,0.0174524064372835,-0.999847695156391));
#37067=DIRECTION('ref_axis',(0.,-0.999847695156391,-0.0174524064372835));
#37068=DIRECTION('',(0.,-0.999847695156391,-0.0174524064372836));
#37069=DIRECTION('center_axis',(0.,-1.,0.));
#37070=DIRECTION('ref_axis',(0.,0.,1.));
#37071=DIRECTION('',(-0.0174524064372836,-0.999847695156391,6.09347513936813E-17));
#37072=DIRECTION('center_axis',(0.,-1.,0.));
#37073=DIRECTION('ref_axis',(0.,0.,1.));
#37074=DIRECTION('',(0.,-0.999847695156391,0.0174524064372836));
#37075=DIRECTION('',(0.0174524064372836,-0.999847695156391,0.));
#37076=DIRECTION('center_axis',(0.999847695156391,0.0174524064372835,0.));
#37077=DIRECTION('ref_axis',(0.0174524064372835,-0.999847695156391,0.));
#37078=DIRECTION('',(0.0174524064372836,-0.999847695156391,0.));
#37079=DIRECTION('center_axis',(0.,-1.,0.));
#37080=DIRECTION('ref_axis',(0.,0.,1.));
#37081=DIRECTION('',(0.,-0.999847695156391,-0.0174524064372836));
#37082=DIRECTION('center_axis',(0.,0.0174524064372835,-0.999847695156391));
#37083=DIRECTION('ref_axis',(0.,-0.999847695156391,-0.0174524064372835));
#37084=DIRECTION('',(0.,-0.999847695156391,-0.0174524064372836));
#37085=DIRECTION('center_axis',(0.,-1.,0.));
#37086=DIRECTION('ref_axis',(0.,0.,1.));
#37087=DIRECTION('',(-0.0174524064372836,-0.999847695156391,0.));
#37088=DIRECTION('center_axis',(-0.999847695156391,0.0174524064372835,0.));
#37089=DIRECTION('ref_axis',(0.0174524064372835,0.999847695156391,0.));
#37090=DIRECTION('',(-0.0174524064372836,-0.999847695156391,0.));
#37091=DIRECTION('center_axis',(0.,-1.,0.));
#37092=DIRECTION('ref_axis',(0.,0.,1.));
#37093=DIRECTION('',(0.,-0.999847695156391,0.0174524064372836));
#37094=DIRECTION('center_axis',(0.,0.0174524064372835,0.999847695156391));
#37095=DIRECTION('ref_axis',(0.,0.999847695156391,-0.0174524064372835));
#37096=DIRECTION('center_axis',(0.,-1.,0.));
#37097=DIRECTION('ref_axis',(0.,0.,1.));
#37098=DIRECTION('',(0.,-0.999847695156391,0.0174524064372836));
#37099=DIRECTION('',(0.0174524064372836,-0.999847695156391,0.));
#37100=DIRECTION('center_axis',(0.999847695156391,0.0174524064372835,0.));
#37101=DIRECTION('ref_axis',(0.0174524064372835,-0.999847695156391,0.));
#37102=DIRECTION('',(0.0174524064372836,-0.999847695156391,0.));
#37103=DIRECTION('center_axis',(0.,-1.,0.));
#37104=DIRECTION('ref_axis',(0.,0.,1.));
#37105=DIRECTION('',(0.,-0.999847695156391,-0.0174524064372836));
#37106=DIRECTION('center_axis',(0.,0.0174524064372835,-0.999847695156391));
#37107=DIRECTION('ref_axis',(0.,-0.999847695156391,-0.0174524064372835));
#37108=DIRECTION('',(0.,-0.999847695156391,-0.0174524064372836));
#37109=DIRECTION('center_axis',(0.,-1.,0.));
#37110=DIRECTION('ref_axis',(0.,0.,1.));
#37111=DIRECTION('',(-0.0174524064372836,-0.999847695156391,0.));
#37112=DIRECTION('center_axis',(-0.999847695156391,0.0174524064372835,0.));
#37113=DIRECTION('ref_axis',(0.0174524064372835,0.999847695156391,0.));
#37114=DIRECTION('',(-0.0174524064372836,-0.999847695156391,0.));
#37115=DIRECTION('center_axis',(0.,-1.,0.));
#37116=DIRECTION('ref_axis',(0.,0.,1.));
#37117=DIRECTION('',(0.,-0.999847695156391,0.0174524064372836));
#37118=DIRECTION('center_axis',(0.,0.0174524064372835,0.999847695156391));
#37119=DIRECTION('ref_axis',(0.,0.999847695156391,-0.0174524064372835));
#37120=DIRECTION('center_axis',(0.,-1.,0.));
#37121=DIRECTION('ref_axis',(0.,0.,1.));
#37122=DIRECTION('',(-0.0174524064372836,-0.999847695156391,0.));
#37123=DIRECTION('center_axis',(-0.999847695156391,0.0174524064372835,0.));
#37124=DIRECTION('ref_axis',(0.0174524064372835,0.999847695156391,0.));
#37125=DIRECTION('',(0.0174363355322247,0.998926993621575,-0.0429049602886386));
#37126=DIRECTION('center_axis',(0.,-1.,0.));
#37127=DIRECTION('ref_axis',(0.,0.,1.));
#37128=DIRECTION('',(0.,-0.999847695156391,0.0174524064372836));
#37129=DIRECTION('',(0.0174524064372836,-0.999847695156391,0.));
#37130=DIRECTION('center_axis',(0.999847695156391,0.0174524064372835,0.));
#37131=DIRECTION('ref_axis',(0.0174524064372835,-0.999847695156391,0.));
#37132=DIRECTION('',(0.0174524064372836,-0.999847695156391,0.));
#37133=DIRECTION('center_axis',(0.,-1.,0.));
#37134=DIRECTION('ref_axis',(0.,0.,1.));
#37135=DIRECTION('',(0.,-0.999847695156391,-0.0174524064372836));
#37136=DIRECTION('center_axis',(0.,0.0174524064372835,-0.999847695156391));
#37137=DIRECTION('ref_axis',(0.,-0.999847695156391,-0.0174524064372835));
#37138=DIRECTION('',(0.,-0.999847695156391,-0.0174524064372836));
#37139=DIRECTION('center_axis',(0.,-1.,0.));
#37140=DIRECTION('ref_axis',(0.,0.,1.));
#37141=DIRECTION('',(-0.0174524064372836,-0.999847695156391,0.));
#37142=DIRECTION('center_axis',(-0.999847695156391,0.0174524064372835,0.));
#37143=DIRECTION('ref_axis',(0.0174524064372835,0.999847695156391,0.));
#37144=DIRECTION('',(-0.0174524064372836,-0.999847695156391,0.));
#37145=DIRECTION('center_axis',(0.,-1.,0.));
#37146=DIRECTION('ref_axis',(0.,0.,1.));
#37147=DIRECTION('',(0.,-0.999847695156391,0.0174524064372836));
#37148=DIRECTION('center_axis',(0.,0.0174524064372835,0.999847695156391));
#37149=DIRECTION('ref_axis',(0.,0.999847695156391,-0.0174524064372835));
#37150=DIRECTION('center_axis',(0.,-1.,0.));
#37151=DIRECTION('ref_axis',(0.,0.,1.));
#37152=DIRECTION('',(0.,-0.999847695156391,0.0174524064372836));
#37153=DIRECTION('',(0.0174524064372836,-0.999847695156391,0.));
#37154=DIRECTION('center_axis',(0.999847695156391,0.0174524064372835,0.));
#37155=DIRECTION('ref_axis',(0.0174524064372835,-0.999847695156391,0.));
#37156=DIRECTION('',(0.0174524064372836,-0.999847695156391,0.));
#37157=DIRECTION('center_axis',(0.,-1.,0.));
#37158=DIRECTION('ref_axis',(0.,0.,1.));
#37159=DIRECTION('',(0.,-0.999847695156391,-0.0174524064372836));
#37160=DIRECTION('center_axis',(0.,0.0174524064372835,-0.999847695156391));
#37161=DIRECTION('ref_axis',(0.,-0.999847695156391,-0.0174524064372835));
#37162=DIRECTION('',(0.,-0.999847695156391,-0.0174524064372836));
#37163=DIRECTION('center_axis',(0.,-1.,0.));
#37164=DIRECTION('ref_axis',(0.,0.,1.));
#37165=DIRECTION('',(-0.0174524064372836,-0.999847695156391,0.));
#37166=DIRECTION('center_axis',(-0.999847695156391,0.0174524064372835,0.));
#37167=DIRECTION('ref_axis',(0.0174524064372835,0.999847695156391,0.));
#37168=DIRECTION('',(-0.0174524064372836,-0.999847695156391,0.));
#37169=DIRECTION('center_axis',(0.,-1.,0.));
#37170=DIRECTION('ref_axis',(0.,0.,1.));
#37171=DIRECTION('',(0.,-0.999847695156391,0.0174524064372836));
#37172=DIRECTION('center_axis',(0.,0.0174524064372835,0.999847695156391));
#37173=DIRECTION('ref_axis',(0.,0.999847695156391,-0.0174524064372835));
#37174=DIRECTION('center_axis',(0.,0.0174524064372835,-0.999847695156391));
#37175=DIRECTION('ref_axis',(0.,-0.999847695156391,-0.0174524064372835));
#37176=DIRECTION('',(0.,0.999847695156391,0.0174524064372843));
#37177=DIRECTION('',(0.,-0.999847695156391,-0.0174524064372836));
#37178=DIRECTION('center_axis',(0.,-1.,0.));
#37179=DIRECTION('ref_axis',(0.,0.,1.));
#37180=DIRECTION('',(-0.0174524064372836,-0.999847695156391,0.));
#37181=DIRECTION('center_axis',(-0.999847695156391,0.0174524064372835,0.));
#37182=DIRECTION('ref_axis',(0.0174524064372835,0.999847695156391,0.));
#37183=DIRECTION('',(-0.0174524064372836,-0.999847695156391,0.));
#37184=DIRECTION('center_axis',(0.,-1.,0.));
#37185=DIRECTION('ref_axis',(0.,0.,1.));
#37186=DIRECTION('',(0.,-0.999847695156391,0.0174524064372836));
#37187=DIRECTION('center_axis',(0.,0.0174524064372835,0.999847695156391));
#37188=DIRECTION('ref_axis',(0.,0.999847695156391,-0.0174524064372835));
#37189=DIRECTION('',(0.,-0.999847695156391,0.0174524064372835));
#37190=DIRECTION('center_axis',(0.,-1.,0.));
#37191=DIRECTION('ref_axis',(0.,0.,1.));
#37192=DIRECTION('',(6.09347513936813E-17,-0.999847695156391,0.0174524064372836));
#37193=DIRECTION('',(0.0174524064372836,-0.999847695156391,0.));
#37194=DIRECTION('center_axis',(0.999847695156391,0.0174524064372835,0.));
#37195=DIRECTION('ref_axis',(0.0174524064372835,-0.999847695156391,0.));
#37196=DIRECTION('',(0.0174524064372836,-0.999847695156391,0.));
#37197=DIRECTION('center_axis',(0.,-1.,0.));
#37198=DIRECTION('ref_axis',(0.,0.,1.));
#37199=DIRECTION('',(0.,-0.999847695156391,-0.0174524064372836));
#37200=DIRECTION('center_axis',(0.,0.0174524064372835,-0.999847695156391));
#37201=DIRECTION('ref_axis',(0.,-0.999847695156391,-0.0174524064372835));
#37202=DIRECTION('',(0.,-0.999847695156391,-0.0174524064372836));
#37203=DIRECTION('center_axis',(0.,-1.,0.));
#37204=DIRECTION('ref_axis',(0.,0.,1.));
#37205=DIRECTION('',(-0.0174524064372836,-0.999847695156391,6.09347513936813E-17));
#37206=DIRECTION('center_axis',(0.999847695156391,0.0174524064372835,0.));
#37207=DIRECTION('ref_axis',(0.0174524064372835,-0.999847695156391,0.));
#37208=DIRECTION('',(-0.0174524064372843,0.999847695156391,0.));
#37209=DIRECTION('',(0.0174524064372836,-0.999847695156391,0.));
#37210=DIRECTION('center_axis',(0.,-1.,0.));
#37211=DIRECTION('ref_axis',(0.,0.,1.));
#37212=DIRECTION('',(0.,-0.999847695156391,-0.0174524064372836));
#37213=DIRECTION('center_axis',(0.,0.0174524064372835,-0.999847695156391));
#37214=DIRECTION('ref_axis',(0.,-0.999847695156391,-0.0174524064372835));
#37215=DIRECTION('',(0.,-0.999847695156391,-0.0174524064372836));
#37216=DIRECTION('center_axis',(0.,-1.,0.));
#37217=DIRECTION('ref_axis',(0.,0.,1.));
#37218=DIRECTION('',(-0.0174524064372836,-0.999847695156391,6.09347513936813E-17));
#37219=DIRECTION('center_axis',(0.,-1.,0.));
#37220=DIRECTION('ref_axis',(0.,0.,1.));
#37221=DIRECTION('',(0.0129073664048688,-0.999847695156391,0.0117467605297205));
#37222=DIRECTION('',(0.0117467605297206,-0.999847695156391,0.0129073664048688));
#37223=DIRECTION('center_axis',(0.,-1.,0.));
#37224=DIRECTION('ref_axis',(0.,0.,1.));
#37225=DIRECTION('',(0.0149254214170441,-0.999847695156391,0.00904534609485889));
#37226=DIRECTION('',(-0.0139643753538676,0.999847695156391,-0.0104681761271213));
#37227=DIRECTION('center_axis',(0.,1.,0.));
#37228=DIRECTION('ref_axis',(0.,0.,-1.));
#37229=DIRECTION('center_axis',(0.,-1.,0.));
#37230=DIRECTION('ref_axis',(0.,0.,1.));
#37231=DIRECTION('',(-0.0165330177499319,0.999847695156391,-0.00558979557162625));
#37232=DIRECTION('',(0.0169476514197658,-0.999847695156391,0.00416696553936385));
#37233=DIRECTION('center_axis',(0.,-1.,0.));
#37234=DIRECTION('ref_axis',(0.,0.,1.));
#37235=DIRECTION('',(0.017366671618289,-0.999847695156391,0.00172777526161631));
#37236=DIRECTION('',(-0.0171656685490056,0.999847695156391,-0.00315060529387873));
#37237=DIRECTION('center_axis',(0.,-1.,0.));
#37238=DIRECTION('ref_axis',(0.,0.,1.));
#37239=DIRECTION('',(-0.0174379006513674,0.999847695156391,-0.000711415016131197));
#37240=DIRECTION('',(-0.0174379006513674,0.999847695156391,0.000711415016131197));
#37241=DIRECTION('center_axis',(0.,1.,0.));
#37242=DIRECTION('ref_axis',(0.,0.,-1.));
#37243=DIRECTION('center_axis',(0.,-1.,0.));
#37244=DIRECTION('ref_axis',(0.,0.,1.));
#37245=DIRECTION('center_axis',(0.,-1.,0.));
#37246=DIRECTION('ref_axis',(0.,0.,1.));
#37247=DIRECTION('center_axis',(0.,-1.,0.));
#37248=DIRECTION('ref_axis',(0.,0.,-1.));
#37249=DIRECTION('',(-1.82804254181044E-16,-0.999847695156391,-0.0174524064372836));
#37250=DIRECTION('center_axis',(0.,-1.,0.));
#37251=DIRECTION('ref_axis',(0.,0.,-1.));
#37252=DIRECTION('',(0.,-0.999847695156391,-0.0174524064372836));
#37253=DIRECTION('center_axis',(0.,-1.,0.));
#37254=DIRECTION('ref_axis',(0.,0.,-1.));
#37255=DIRECTION('',(0.,-0.999847695156391,-0.0174524064372836));
#37256=DIRECTION('center_axis',(0.,0.0174524064372835,-0.999847695156391));
#37257=DIRECTION('ref_axis',(0.,0.999847695156391,0.0174524064372835));
#37258=DIRECTION('center_axis',(0.,-1.,0.));
#37259=DIRECTION('ref_axis',(0.,0.,-1.));
#37260=DIRECTION('',(0.,-0.999847695156391,-0.0174524064372836));
#37261=DIRECTION('center_axis',(0.,0.0174524064372835,-0.999847695156391));
#37262=DIRECTION('ref_axis',(0.,0.999847695156391,0.0174524064372835));
#37263=DIRECTION('center_axis',(0.,-1.,0.));
#37264=DIRECTION('ref_axis',(0.,0.,-1.));
#37265=DIRECTION('',(0.,-0.999847695156391,-0.0174524064372836));
#37266=DIRECTION('center_axis',(0.,-1.,0.));
#37267=DIRECTION('ref_axis',(0.,0.,-1.));
#37268=DIRECTION('',(0.,-0.999847695156391,-0.0174524064372836));
#37269=DIRECTION('center_axis',(0.,0.0174524064372835,-0.999847695156391));
#37270=DIRECTION('ref_axis',(0.,0.999847695156391,0.0174524064372835));
#37271=DIRECTION('center_axis',(0.,-1.,0.));
#37272=DIRECTION('ref_axis',(0.,0.,-1.));
#37273=DIRECTION('',(0.,-0.999847695156391,-0.0174524064372836));
#37274=DIRECTION('center_axis',(0.,-1.,0.));
#37275=DIRECTION('ref_axis',(0.,0.,-1.));
#37276=DIRECTION('',(0.,-0.999847695156391,-0.0174524064372836));
#37277=DIRECTION('center_axis',(0.,0.0174524064372835,-0.999847695156391));
#37278=DIRECTION('ref_axis',(0.,0.999847695156391,0.0174524064372835));
#37279=DIRECTION('center_axis',(0.,-1.,0.));
#37280=DIRECTION('ref_axis',(0.,0.,-1.));
#37281=DIRECTION('',(0.,-0.999847695156391,-0.0174524064372836));
#37282=DIRECTION('center_axis',(0.,-1.,0.));
#37283=DIRECTION('ref_axis',(0.,0.,-1.));
#37284=DIRECTION('',(0.,-0.999847695156391,-0.0174524064372836));
#37285=DIRECTION('center_axis',(0.,0.0174524064372835,-0.999847695156391));
#37286=DIRECTION('ref_axis',(0.,0.999847695156391,0.0174524064372835));
#37287=DIRECTION('center_axis',(0.,-1.,0.));
#37288=DIRECTION('ref_axis',(0.,0.,-1.));
#37289=DIRECTION('',(0.,-0.999847695156391,-0.0174524064372836));
#37290=DIRECTION('center_axis',(0.,-1.,0.));
#37291=DIRECTION('ref_axis',(0.,0.,-1.));
#37292=DIRECTION('',(0.,-0.999847695156391,-0.0174524064372836));
#37293=DIRECTION('center_axis',(0.,0.0174524064372835,-0.999847695156391));
#37294=DIRECTION('ref_axis',(0.,0.999847695156391,0.0174524064372835));
#37295=DIRECTION('center_axis',(0.,-1.,0.));
#37296=DIRECTION('ref_axis',(0.,0.,-1.));
#37297=DIRECTION('',(0.,-0.999847695156391,-0.0174524064372836));
#37298=DIRECTION('center_axis',(0.,-1.,0.));
#37299=DIRECTION('ref_axis',(0.,0.,-1.));
#37300=DIRECTION('',(0.,-0.999847695156391,-0.0174524064372836));
#37301=DIRECTION('center_axis',(0.,0.0174524064372835,-0.999847695156391));
#37302=DIRECTION('ref_axis',(0.,0.999847695156391,0.0174524064372835));
#37303=DIRECTION('center_axis',(0.,-1.,0.));
#37304=DIRECTION('ref_axis',(0.,0.,-1.));
#37305=DIRECTION('',(-1.82804254181044E-16,-0.999847695156391,-0.0174524064372836));
#37306=DIRECTION('',(0.0174524064372836,-0.999847695156391,0.));
#37307=DIRECTION('center_axis',(0.999847695156391,0.0174524064372835,0.));
#37308=DIRECTION('ref_axis',(0.0174524064372835,-0.999847695156391,0.));
#37309=DIRECTION('',(0.0174524064372836,-0.999847695156391,0.));
#37310=DIRECTION('center_axis',(0.,-1.,0.));
#37311=DIRECTION('ref_axis',(0.,0.,-1.));
#37312=DIRECTION('',(0.,-0.999847695156391,0.0174524064372836));
#37313=DIRECTION('center_axis',(0.,0.0174524064372835,0.999847695156391));
#37314=DIRECTION('ref_axis',(0.,-0.999847695156391,0.0174524064372835));
#37315=DIRECTION('',(0.,-0.999847695156391,0.0174524064372836));
#37316=DIRECTION('center_axis',(0.,-1.,0.));
#37317=DIRECTION('ref_axis',(0.,0.,-1.));
#37318=DIRECTION('',(-0.0174524064372836,-0.999847695156391,1.82804254181044E-16));
#37319=DIRECTION('center_axis',(0.,-1.,0.));
#37320=DIRECTION('ref_axis',(0.,0.,-1.));
#37321=DIRECTION('',(0.0174524064372836,-0.999847695156391,0.));
#37322=DIRECTION('',(0.,-0.999847695156391,-0.0174524064372836));
#37323=DIRECTION('center_axis',(0.999847695156391,0.0174524064372835,0.));
#37324=DIRECTION('ref_axis',(0.0174524064372835,-0.999847695156391,0.));
#37325=DIRECTION('',(0.0174524064372836,-0.999847695156391,0.));
#37326=DIRECTION('center_axis',(0.,-1.,0.));
#37327=DIRECTION('ref_axis',(0.,0.,-1.));
#37328=DIRECTION('',(0.,-0.999847695156391,0.0174524064372836));
#37329=DIRECTION('center_axis',(0.,0.0174524064372835,0.999847695156391));
#37330=DIRECTION('ref_axis',(0.,-0.999847695156391,0.0174524064372835));
#37331=DIRECTION('',(0.,-0.999847695156391,0.0174524064372836));
#37332=DIRECTION('center_axis',(0.,-1.,0.));
#37333=DIRECTION('ref_axis',(0.,0.,-1.));
#37334=DIRECTION('',(-0.0174524064372836,-0.999847695156391,0.));
#37335=DIRECTION('center_axis',(-0.999847695156391,0.0174524064372835,0.));
#37336=DIRECTION('ref_axis',(0.0174524064372835,0.999847695156391,0.));
#37337=DIRECTION('',(-0.0174524064372836,-0.999847695156391,0.));
#37338=DIRECTION('center_axis',(0.,-1.,0.));
#37339=DIRECTION('ref_axis',(0.,0.,-1.));
#37340=DIRECTION('',(0.,-0.999847695156391,-0.0174524064372836));
#37341=DIRECTION('center_axis',(0.,0.0174524064372835,-0.999847695156391));
#37342=DIRECTION('ref_axis',(0.,0.999847695156391,0.0174524064372835));
#37343=DIRECTION('center_axis',(0.,-1.,0.));
#37344=DIRECTION('ref_axis',(0.,0.,-1.));
#37345=DIRECTION('',(0.0174524064372836,-0.999847695156391,0.));
#37346=DIRECTION('',(0.,-0.999847695156391,-0.0174524064372836));
#37347=DIRECTION('center_axis',(0.999847695156391,0.0174524064372835,0.));
#37348=DIRECTION('ref_axis',(0.0174524064372835,-0.999847695156391,0.));
#37349=DIRECTION('',(0.0174524064372836,-0.999847695156391,0.));
#37350=DIRECTION('center_axis',(0.,-1.,0.));
#37351=DIRECTION('ref_axis',(0.,0.,-1.));
#37352=DIRECTION('',(0.,-0.999847695156391,0.0174524064372836));
#37353=DIRECTION('center_axis',(0.,0.0174524064372835,0.999847695156391));
#37354=DIRECTION('ref_axis',(0.,-0.999847695156391,0.0174524064372835));
#37355=DIRECTION('',(0.,-0.999847695156391,0.0174524064372836));
#37356=DIRECTION('center_axis',(0.,-1.,0.));
#37357=DIRECTION('ref_axis',(0.,0.,-1.));
#37358=DIRECTION('',(-0.0174524064372836,-0.999847695156391,0.));
#37359=DIRECTION('center_axis',(-0.999847695156391,0.0174524064372835,0.));
#37360=DIRECTION('ref_axis',(0.0174524064372835,0.999847695156391,0.));
#37361=DIRECTION('',(-0.0174524064372836,-0.999847695156391,0.));
#37362=DIRECTION('center_axis',(0.,-1.,0.));
#37363=DIRECTION('ref_axis',(0.,0.,-1.));
#37364=DIRECTION('',(0.,-0.999847695156391,-0.0174524064372836));
#37365=DIRECTION('center_axis',(0.,0.0174524064372835,-0.999847695156391));
#37366=DIRECTION('ref_axis',(0.,0.999847695156391,0.0174524064372835));
#37367=DIRECTION('center_axis',(0.,0.0174524064372835,0.999847695156391));
#37368=DIRECTION('ref_axis',(0.,-0.999847695156391,0.0174524064372835));
#37369=DIRECTION('',(0.,-0.999847695156391,0.0174524064372836));
#37370=DIRECTION('',(0.,0.999847695156391,-0.0174524064372838));
#37371=DIRECTION('center_axis',(0.,-1.,0.));
#37372=DIRECTION('ref_axis',(0.,0.,-1.));
#37373=DIRECTION('',(-0.0174524064372836,-0.999847695156391,0.));
#37374=DIRECTION('center_axis',(-0.999847695156391,0.0174524064372835,0.));
#37375=DIRECTION('ref_axis',(0.0174524064372835,0.999847695156391,0.));
#37376=DIRECTION('',(-0.0174524064372836,-0.999847695156391,0.));
#37377=DIRECTION('center_axis',(0.,-1.,0.));
#37378=DIRECTION('ref_axis',(0.,0.,-1.));
#37379=DIRECTION('',(0.,-0.999847695156391,-0.0174524064372836));
#37380=DIRECTION('center_axis',(0.,0.0174524064372835,-0.999847695156391));
#37381=DIRECTION('ref_axis',(0.,0.999847695156391,0.0174524064372835));
#37382=DIRECTION('',(0.,-0.999847695156391,-0.0174524064372835));
#37383=DIRECTION('center_axis',(0.,-1.,0.));
#37384=DIRECTION('ref_axis',(0.,0.,-1.));
#37385=DIRECTION('',(0.0174524064372836,-0.999847695156391,0.));
#37386=DIRECTION('',(0.,-0.999847695156391,-0.0174524064372836));
#37387=DIRECTION('center_axis',(0.999847695156391,0.0174524064372835,0.));
#37388=DIRECTION('ref_axis',(0.0174524064372835,-0.999847695156391,0.));
#37389=DIRECTION('',(0.0174524064372836,-0.999847695156391,0.));
#37390=DIRECTION('center_axis',(0.,-1.,0.));
#37391=DIRECTION('ref_axis',(0.,0.,-1.));
#37392=DIRECTION('',(0.,-0.999847695156391,0.0174524064372836));
#37393=DIRECTION('center_axis',(0.,0.0174524064372835,0.999847695156391));
#37394=DIRECTION('ref_axis',(0.,-0.999847695156391,0.0174524064372835));
#37395=DIRECTION('',(0.,-0.999847695156391,0.0174524064372836));
#37396=DIRECTION('center_axis',(0.,-1.,0.));
#37397=DIRECTION('ref_axis',(0.,0.,-1.));
#37398=DIRECTION('',(-0.0174524064372836,-0.999847695156391,0.));
#37399=DIRECTION('center_axis',(-0.999847695156391,0.0174524064372835,0.));
#37400=DIRECTION('ref_axis',(0.0174524064372835,0.999847695156391,0.));
#37401=DIRECTION('',(-0.0174524064372836,-0.999847695156391,0.));
#37402=DIRECTION('center_axis',(0.,-1.,0.));
#37403=DIRECTION('ref_axis',(0.,0.,-1.));
#37404=DIRECTION('',(0.,-0.999847695156391,-0.0174524064372836));
#37405=DIRECTION('center_axis',(0.,0.0174524064372835,-0.999847695156391));
#37406=DIRECTION('ref_axis',(0.,0.999847695156391,0.0174524064372835));
#37407=DIRECTION('center_axis',(0.,-1.,0.));
#37408=DIRECTION('ref_axis',(0.,0.,-1.));
#37409=DIRECTION('',(0.0174524064372836,-0.999847695156391,0.));
#37410=DIRECTION('',(0.,-0.999847695156391,-0.0174524064372836));
#37411=DIRECTION('center_axis',(0.999847695156391,0.0174524064372835,0.));
#37412=DIRECTION('ref_axis',(0.0174524064372835,-0.999847695156391,0.));
#37413=DIRECTION('',(0.0174524064372836,-0.999847695156391,0.));
#37414=DIRECTION('center_axis',(0.,-1.,0.));
#37415=DIRECTION('ref_axis',(0.,0.,-1.));
#37416=DIRECTION('',(0.,-0.999847695156391,0.0174524064372836));
#37417=DIRECTION('center_axis',(0.,0.0174524064372835,0.999847695156391));
#37418=DIRECTION('ref_axis',(0.,-0.999847695156391,0.0174524064372835));
#37419=DIRECTION('',(0.,-0.999847695156391,0.0174524064372836));
#37420=DIRECTION('center_axis',(0.,-1.,0.));
#37421=DIRECTION('ref_axis',(0.,0.,-1.));
#37422=DIRECTION('',(-0.0174524064372836,-0.999847695156391,0.));
#37423=DIRECTION('center_axis',(-0.999847695156391,0.0174524064372835,0.));
#37424=DIRECTION('ref_axis',(0.0174524064372835,0.999847695156391,0.));
#37425=DIRECTION('',(-0.0174524064372836,-0.999847695156391,0.));
#37426=DIRECTION('center_axis',(0.,-1.,0.));
#37427=DIRECTION('ref_axis',(0.,0.,-1.));
#37428=DIRECTION('',(0.,-0.999847695156391,-0.0174524064372836));
#37429=DIRECTION('center_axis',(0.,0.0174524064372835,-0.999847695156391));
#37430=DIRECTION('ref_axis',(0.,0.999847695156391,0.0174524064372835));
#37431=DIRECTION('center_axis',(0.,-1.,0.));
#37432=DIRECTION('ref_axis',(0.,0.,-1.));
#37433=DIRECTION('',(0.0174524064372836,-0.999847695156391,0.));
#37434=DIRECTION('',(0.,-0.999847695156391,-0.0174524064372836));
#37435=DIRECTION('center_axis',(0.999847695156391,0.0174524064372835,0.));
#37436=DIRECTION('ref_axis',(0.0174524064372835,-0.999847695156391,0.));
#37437=DIRECTION('',(0.0174524064372836,-0.999847695156391,0.));
#37438=DIRECTION('center_axis',(0.,-1.,0.));
#37439=DIRECTION('ref_axis',(0.,0.,-1.));
#37440=DIRECTION('',(0.,-0.999847695156391,0.0174524064372836));
#37441=DIRECTION('center_axis',(0.,0.0174524064372835,0.999847695156391));
#37442=DIRECTION('ref_axis',(0.,-0.999847695156391,0.0174524064372835));
#37443=DIRECTION('',(0.,-0.999847695156391,0.0174524064372836));
#37444=DIRECTION('center_axis',(0.,-1.,0.));
#37445=DIRECTION('ref_axis',(0.,0.,-1.));
#37446=DIRECTION('',(-0.0174524064372836,-0.999847695156391,0.));
#37447=DIRECTION('center_axis',(-0.999847695156391,0.0174524064372835,0.));
#37448=DIRECTION('ref_axis',(0.0174524064372835,0.999847695156391,0.));
#37449=DIRECTION('',(-0.0174524064372836,-0.999847695156391,0.));
#37450=DIRECTION('center_axis',(0.,-1.,0.));
#37451=DIRECTION('ref_axis',(0.,0.,-1.));
#37452=DIRECTION('',(0.,-0.999847695156391,-0.0174524064372836));
#37453=DIRECTION('center_axis',(0.,0.0174524064372835,-0.999847695156391));
#37454=DIRECTION('ref_axis',(0.,0.999847695156391,0.0174524064372835));
#37455=DIRECTION('center_axis',(0.,-1.,0.));
#37456=DIRECTION('ref_axis',(0.,0.,-1.));
#37457=DIRECTION('',(-1.82804254181044E-16,-0.999847695156391,-0.0174524064372836));
#37458=DIRECTION('',(0.0174524064372836,-0.999847695156391,0.));
#37459=DIRECTION('center_axis',(0.999847695156391,0.0174524064372835,0.));
#37460=DIRECTION('ref_axis',(0.0174524064372835,-0.999847695156391,0.));
#37461=DIRECTION('',(0.0174524064372836,-0.999847695156391,0.));
#37462=DIRECTION('center_axis',(0.,-1.,0.));
#37463=DIRECTION('ref_axis',(0.,0.,-1.));
#37464=DIRECTION('',(0.,-0.999847695156391,0.0174524064372836));
#37465=DIRECTION('center_axis',(0.,0.0174524064372835,0.999847695156391));
#37466=DIRECTION('ref_axis',(0.,-0.999847695156391,0.0174524064372835));
#37467=DIRECTION('',(0.,-0.999847695156391,0.0174524064372836));
#37468=DIRECTION('center_axis',(0.,-1.,0.));
#37469=DIRECTION('ref_axis',(0.,0.,-1.));
#37470=DIRECTION('',(-0.0174524064372836,-0.999847695156391,1.82804254181044E-16));
#37471=DIRECTION('center_axis',(0.,-1.,0.));
#37472=DIRECTION('ref_axis',(0.,0.,-1.));
#37473=DIRECTION('',(0.0174524064372836,-0.999847695156391,0.));
#37474=DIRECTION('',(0.,-0.999847695156391,-0.0174524064372836));
#37475=DIRECTION('center_axis',(0.999847695156391,0.0174524064372835,0.));
#37476=DIRECTION('ref_axis',(0.0174524064372835,-0.999847695156391,0.));
#37477=DIRECTION('',(0.0174524064372836,-0.999847695156391,0.));
#37478=DIRECTION('center_axis',(0.,-1.,0.));
#37479=DIRECTION('ref_axis',(0.,0.,-1.));
#37480=DIRECTION('',(0.,-0.999847695156391,0.0174524064372836));
#37481=DIRECTION('center_axis',(0.,0.0174524064372835,0.999847695156391));
#37482=DIRECTION('ref_axis',(0.,-0.999847695156391,0.0174524064372835));
#37483=DIRECTION('',(0.,-0.999847695156391,0.0174524064372836));
#37484=DIRECTION('center_axis',(0.,-1.,0.));
#37485=DIRECTION('ref_axis',(0.,0.,-1.));
#37486=DIRECTION('',(-0.0174524064372836,-0.999847695156391,0.));
#37487=DIRECTION('center_axis',(-0.999847695156391,0.0174524064372835,0.));
#37488=DIRECTION('ref_axis',(0.0174524064372835,0.999847695156391,0.));
#37489=DIRECTION('',(-0.0174524064372836,-0.999847695156391,0.));
#37490=DIRECTION('center_axis',(0.,-1.,0.));
#37491=DIRECTION('ref_axis',(0.,0.,-1.));
#37492=DIRECTION('',(0.,-0.999847695156391,-0.0174524064372836));
#37493=DIRECTION('center_axis',(0.,0.0174524064372835,-0.999847695156391));
#37494=DIRECTION('ref_axis',(0.,0.999847695156391,0.0174524064372835));
#37495=DIRECTION('center_axis',(0.,-1.,0.));
#37496=DIRECTION('ref_axis',(0.,0.,-1.));
#37497=DIRECTION('',(0.0174524064372836,-0.999847695156391,0.));
#37498=DIRECTION('',(0.,-0.999847695156391,-0.0174524064372836));
#37499=DIRECTION('center_axis',(0.999847695156391,0.0174524064372835,0.));
#37500=DIRECTION('ref_axis',(0.0174524064372835,-0.999847695156391,0.));
#37501=DIRECTION('',(0.0174524064372836,-0.999847695156391,0.));
#37502=DIRECTION('center_axis',(0.,-1.,0.));
#37503=DIRECTION('ref_axis',(0.,0.,-1.));
#37504=DIRECTION('',(0.,-0.999847695156391,0.0174524064372836));
#37505=DIRECTION('center_axis',(0.,0.0174524064372835,0.999847695156391));
#37506=DIRECTION('ref_axis',(0.,-0.999847695156391,0.0174524064372835));
#37507=DIRECTION('',(0.,-0.999847695156391,0.0174524064372836));
#37508=DIRECTION('center_axis',(0.,-1.,0.));
#37509=DIRECTION('ref_axis',(0.,0.,-1.));
#37510=DIRECTION('',(-0.0174524064372836,-0.999847695156391,0.));
#37511=DIRECTION('center_axis',(-0.999847695156391,0.0174524064372835,0.));
#37512=DIRECTION('ref_axis',(0.0174524064372835,0.999847695156391,0.));
#37513=DIRECTION('',(-0.0174524064372836,-0.999847695156391,0.));
#37514=DIRECTION('center_axis',(0.,-1.,0.));
#37515=DIRECTION('ref_axis',(0.,0.,-1.));
#37516=DIRECTION('',(0.,-0.999847695156391,-0.0174524064372836));
#37517=DIRECTION('center_axis',(0.,0.0174524064372835,-0.999847695156391));
#37518=DIRECTION('ref_axis',(0.,0.999847695156391,0.0174524064372835));
#37519=DIRECTION('center_axis',(0.,0.0174524064372835,0.999847695156391));
#37520=DIRECTION('ref_axis',(0.,-0.999847695156391,0.0174524064372835));
#37521=DIRECTION('',(0.,-0.999847695156391,0.0174524064372836));
#37522=DIRECTION('',(0.,0.999847695156391,-0.0174524064372832));
#37523=DIRECTION('center_axis',(0.,-1.,0.));
#37524=DIRECTION('ref_axis',(0.,0.,-1.));
#37525=DIRECTION('',(-0.0174524064372836,-0.999847695156391,0.));
#37526=DIRECTION('center_axis',(-0.999847695156391,0.0174524064372835,0.));
#37527=DIRECTION('ref_axis',(0.0174524064372835,0.999847695156391,0.));
#37528=DIRECTION('',(-0.0174524064372836,-0.999847695156391,0.));
#37529=DIRECTION('center_axis',(0.,-1.,0.));
#37530=DIRECTION('ref_axis',(0.,0.,-1.));
#37531=DIRECTION('',(0.,-0.999847695156391,-0.0174524064372836));
#37532=DIRECTION('center_axis',(0.,0.0174524064372835,-0.999847695156391));
#37533=DIRECTION('ref_axis',(0.,0.999847695156391,0.0174524064372835));
#37534=DIRECTION('',(0.,-0.999847695156391,-0.0174524064372835));
#37535=DIRECTION('center_axis',(0.,-1.,0.));
#37536=DIRECTION('ref_axis',(0.,0.,-1.));
#37537=DIRECTION('',(0.0174524064372836,-0.999847695156391,0.));
#37538=DIRECTION('',(0.,-0.999847695156391,-0.0174524064372836));
#37539=DIRECTION('center_axis',(0.999847695156391,0.0174524064372835,0.));
#37540=DIRECTION('ref_axis',(0.0174524064372835,-0.999847695156391,0.));
#37541=DIRECTION('',(0.0174524064372836,-0.999847695156391,0.));
#37542=DIRECTION('center_axis',(0.,-1.,0.));
#37543=DIRECTION('ref_axis',(0.,0.,-1.));
#37544=DIRECTION('',(0.,-0.999847695156391,0.0174524064372836));
#37545=DIRECTION('center_axis',(0.,0.0174524064372835,0.999847695156391));
#37546=DIRECTION('ref_axis',(0.,-0.999847695156391,0.0174524064372835));
#37547=DIRECTION('',(0.,-0.999847695156391,0.0174524064372836));
#37548=DIRECTION('center_axis',(0.,-1.,0.));
#37549=DIRECTION('ref_axis',(0.,0.,-1.));
#37550=DIRECTION('',(-0.0174524064372836,-0.999847695156391,0.));
#37551=DIRECTION('center_axis',(-0.999847695156391,0.0174524064372835,0.));
#37552=DIRECTION('ref_axis',(0.0174524064372835,0.999847695156391,0.));
#37553=DIRECTION('',(-0.0174524064372836,-0.999847695156391,0.));
#37554=DIRECTION('center_axis',(0.,-1.,0.));
#37555=DIRECTION('ref_axis',(0.,0.,-1.));
#37556=DIRECTION('',(0.,-0.999847695156391,-0.0174524064372836));
#37557=DIRECTION('center_axis',(0.,0.0174524064372835,-0.999847695156391));
#37558=DIRECTION('ref_axis',(0.,0.999847695156391,0.0174524064372835));
#37559=DIRECTION('center_axis',(0.,-1.,0.));
#37560=DIRECTION('ref_axis',(0.,0.,-1.));
#37561=DIRECTION('',(0.0174524064372836,-0.999847695156391,0.));
#37562=DIRECTION('',(0.,-0.999847695156391,-0.0174524064372836));
#37563=DIRECTION('center_axis',(0.999847695156391,0.0174524064372835,0.));
#37564=DIRECTION('ref_axis',(0.0174524064372835,-0.999847695156391,0.));
#37565=DIRECTION('',(0.0174524064372836,-0.999847695156391,0.));
#37566=DIRECTION('center_axis',(0.,-1.,0.));
#37567=DIRECTION('ref_axis',(0.,0.,-1.));
#37568=DIRECTION('',(0.,-0.999847695156391,0.0174524064372836));
#37569=DIRECTION('center_axis',(0.,0.0174524064372835,0.999847695156391));
#37570=DIRECTION('ref_axis',(0.,-0.999847695156391,0.0174524064372835));
#37571=DIRECTION('',(0.,-0.999847695156391,0.0174524064372836));
#37572=DIRECTION('center_axis',(0.,-1.,0.));
#37573=DIRECTION('ref_axis',(0.,0.,-1.));
#37574=DIRECTION('',(-0.0174524064372836,-0.999847695156391,0.));
#37575=DIRECTION('center_axis',(-0.999847695156391,0.0174524064372835,0.));
#37576=DIRECTION('ref_axis',(0.0174524064372835,0.999847695156391,0.));
#37577=DIRECTION('',(-0.0174524064372836,-0.999847695156391,0.));
#37578=DIRECTION('center_axis',(0.,-1.,0.));
#37579=DIRECTION('ref_axis',(0.,0.,-1.));
#37580=DIRECTION('',(0.,-0.999847695156391,-0.0174524064372836));
#37581=DIRECTION('center_axis',(0.,0.0174524064372835,-0.999847695156391));
#37582=DIRECTION('ref_axis',(0.,0.999847695156391,0.0174524064372835));
#37583=DIRECTION('center_axis',(0.,-1.,0.));
#37584=DIRECTION('ref_axis',(0.,0.,-1.));
#37585=DIRECTION('',(-1.82804254181044E-16,-0.999847695156391,-0.0174524064372836));
#37586=DIRECTION('',(0.0174524064372836,-0.999847695156391,0.));
#37587=DIRECTION('center_axis',(0.999847695156391,0.0174524064372835,0.));
#37588=DIRECTION('ref_axis',(0.0174524064372835,-0.999847695156391,0.));
#37589=DIRECTION('',(0.0174524064372836,-0.999847695156391,0.));
#37590=DIRECTION('center_axis',(0.,-1.,0.));
#37591=DIRECTION('ref_axis',(0.,0.,-1.));
#37592=DIRECTION('',(0.,-0.999847695156391,0.0174524064372836));
#37593=DIRECTION('center_axis',(0.,0.0174524064372835,0.999847695156391));
#37594=DIRECTION('ref_axis',(0.,-0.999847695156391,0.0174524064372835));
#37595=DIRECTION('',(0.,-0.999847695156391,0.0174524064372836));
#37596=DIRECTION('center_axis',(0.,-1.,0.));
#37597=DIRECTION('ref_axis',(0.,0.,-1.));
#37598=DIRECTION('',(-0.0174524064372836,-0.999847695156391,1.82804254181044E-16));
#37599=DIRECTION('center_axis',(0.,-1.,0.));
#37600=DIRECTION('ref_axis',(0.,0.,-1.));
#37601=DIRECTION('',(0.0174524064372836,-0.999847695156391,0.));
#37602=DIRECTION('',(0.,-0.999847695156391,-0.0174524064372836));
#37603=DIRECTION('center_axis',(0.999847695156391,0.0174524064372835,0.));
#37604=DIRECTION('ref_axis',(0.0174524064372835,-0.999847695156391,0.));
#37605=DIRECTION('',(0.0174524064372836,-0.999847695156391,0.));
#37606=DIRECTION('center_axis',(0.,-1.,0.));
#37607=DIRECTION('ref_axis',(0.,0.,-1.));
#37608=DIRECTION('',(0.,-0.999847695156391,0.0174524064372836));
#37609=DIRECTION('center_axis',(0.,0.0174524064372835,0.999847695156391));
#37610=DIRECTION('ref_axis',(0.,-0.999847695156391,0.0174524064372835));
#37611=DIRECTION('',(0.,-0.999847695156391,0.0174524064372836));
#37612=DIRECTION('center_axis',(0.,-1.,0.));
#37613=DIRECTION('ref_axis',(0.,0.,-1.));
#37614=DIRECTION('',(-0.0174524064372836,-0.999847695156391,0.));
#37615=DIRECTION('center_axis',(-0.999847695156391,0.0174524064372835,0.));
#37616=DIRECTION('ref_axis',(0.0174524064372835,0.999847695156391,0.));
#37617=DIRECTION('',(-0.0174524064372836,-0.999847695156391,0.));
#37618=DIRECTION('center_axis',(0.,-1.,0.));
#37619=DIRECTION('ref_axis',(0.,0.,-1.));
#37620=DIRECTION('',(0.,-0.999847695156391,-0.0174524064372836));
#37621=DIRECTION('center_axis',(0.,0.0174524064372835,-0.999847695156391));
#37622=DIRECTION('ref_axis',(0.,0.999847695156391,0.0174524064372835));
#37623=DIRECTION('center_axis',(0.,-1.,0.));
#37624=DIRECTION('ref_axis',(0.,0.,-1.));
#37625=DIRECTION('',(0.0174524064372836,-0.999847695156391,0.));
#37626=DIRECTION('',(0.,-0.999847695156391,-0.0174524064372836));
#37627=DIRECTION('center_axis',(0.999847695156391,0.0174524064372835,0.));
#37628=DIRECTION('ref_axis',(0.0174524064372835,-0.999847695156391,0.));
#37629=DIRECTION('',(0.0174524064372836,-0.999847695156391,0.));
#37630=DIRECTION('center_axis',(0.,-1.,0.));
#37631=DIRECTION('ref_axis',(0.,0.,-1.));
#37632=DIRECTION('',(0.,-0.999847695156391,0.0174524064372836));
#37633=DIRECTION('center_axis',(0.,0.0174524064372835,0.999847695156391));
#37634=DIRECTION('ref_axis',(0.,-0.999847695156391,0.0174524064372835));
#37635=DIRECTION('',(0.,-0.999847695156391,0.0174524064372836));
#37636=DIRECTION('center_axis',(0.,-1.,0.));
#37637=DIRECTION('ref_axis',(0.,0.,-1.));
#37638=DIRECTION('',(-0.0174524064372836,-0.999847695156391,0.));
#37639=DIRECTION('center_axis',(-0.999847695156391,0.0174524064372835,0.));
#37640=DIRECTION('ref_axis',(0.0174524064372835,0.999847695156391,0.));
#37641=DIRECTION('',(-0.0174524064372836,-0.999847695156391,0.));
#37642=DIRECTION('center_axis',(0.,-1.,0.));
#37643=DIRECTION('ref_axis',(0.,0.,-1.));
#37644=DIRECTION('',(0.,-0.999847695156391,-0.0174524064372836));
#37645=DIRECTION('center_axis',(0.,0.0174524064372835,-0.999847695156391));
#37646=DIRECTION('ref_axis',(0.,0.999847695156391,0.0174524064372835));
#37647=DIRECTION('center_axis',(0.,-1.,0.));
#37648=DIRECTION('ref_axis',(0.,0.,-1.));
#37649=DIRECTION('',(-0.0174524064372836,-0.999847695156391,0.));
#37650=DIRECTION('center_axis',(-0.999847695156391,0.0174524064372835,0.));
#37651=DIRECTION('ref_axis',(0.0174524064372835,0.999847695156391,0.));
#37652=DIRECTION('',(0.0174363355322247,0.998926993621575,0.0429049602886386));
#37653=DIRECTION('center_axis',(0.,-1.,0.));
#37654=DIRECTION('ref_axis',(0.,0.,-1.));
#37655=DIRECTION('',(0.0174524064372836,-0.999847695156391,0.));
#37656=DIRECTION('',(0.,-0.999847695156391,-0.0174524064372836));
#37657=DIRECTION('center_axis',(0.999847695156391,0.0174524064372835,0.));
#37658=DIRECTION('ref_axis',(0.0174524064372835,-0.999847695156391,0.));
#37659=DIRECTION('',(0.0174524064372836,-0.999847695156391,0.));
#37660=DIRECTION('center_axis',(0.,-1.,0.));
#37661=DIRECTION('ref_axis',(0.,0.,-1.));
#37662=DIRECTION('',(0.,-0.999847695156391,0.0174524064372836));
#37663=DIRECTION('center_axis',(0.,0.0174524064372835,0.999847695156391));
#37664=DIRECTION('ref_axis',(0.,-0.999847695156391,0.0174524064372835));
#37665=DIRECTION('',(0.,-0.999847695156391,0.0174524064372836));
#37666=DIRECTION('center_axis',(0.,-1.,0.));
#37667=DIRECTION('ref_axis',(0.,0.,-1.));
#37668=DIRECTION('',(-0.0174524064372836,-0.999847695156391,0.));
#37669=DIRECTION('center_axis',(-0.999847695156391,0.0174524064372835,0.));
#37670=DIRECTION('ref_axis',(0.0174524064372835,0.999847695156391,0.));
#37671=DIRECTION('',(-0.0174524064372836,-0.999847695156391,0.));
#37672=DIRECTION('center_axis',(0.,-1.,0.));
#37673=DIRECTION('ref_axis',(0.,0.,-1.));
#37674=DIRECTION('',(0.,-0.999847695156391,-0.0174524064372836));
#37675=DIRECTION('center_axis',(0.,0.0174524064372835,-0.999847695156391));
#37676=DIRECTION('ref_axis',(0.,0.999847695156391,0.0174524064372835));
#37677=DIRECTION('center_axis',(0.,-1.,0.));
#37678=DIRECTION('ref_axis',(0.,0.,-1.));
#37679=DIRECTION('',(0.0174524064372836,-0.999847695156391,0.));
#37680=DIRECTION('',(0.,-0.999847695156391,-0.0174524064372836));
#37681=DIRECTION('center_axis',(0.999847695156391,0.0174524064372835,0.));
#37682=DIRECTION('ref_axis',(0.0174524064372835,-0.999847695156391,0.));
#37683=DIRECTION('',(0.0174524064372836,-0.999847695156391,0.));
#37684=DIRECTION('center_axis',(0.,-1.,0.));
#37685=DIRECTION('ref_axis',(0.,0.,-1.));
#37686=DIRECTION('',(0.,-0.999847695156391,0.0174524064372836));
#37687=DIRECTION('center_axis',(0.,0.0174524064372835,0.999847695156391));
#37688=DIRECTION('ref_axis',(0.,-0.999847695156391,0.0174524064372835));
#37689=DIRECTION('',(0.,-0.999847695156391,0.0174524064372836));
#37690=DIRECTION('center_axis',(0.,-1.,0.));
#37691=DIRECTION('ref_axis',(0.,0.,-1.));
#37692=DIRECTION('',(-0.0174524064372836,-0.999847695156391,0.));
#37693=DIRECTION('center_axis',(-0.999847695156391,0.0174524064372835,0.));
#37694=DIRECTION('ref_axis',(0.0174524064372835,0.999847695156391,0.));
#37695=DIRECTION('',(-0.0174524064372836,-0.999847695156391,0.));
#37696=DIRECTION('center_axis',(0.,-1.,0.));
#37697=DIRECTION('ref_axis',(0.,0.,-1.));
#37698=DIRECTION('',(0.,-0.999847695156391,-0.0174524064372836));
#37699=DIRECTION('center_axis',(0.,0.0174524064372835,-0.999847695156391));
#37700=DIRECTION('ref_axis',(0.,0.999847695156391,0.0174524064372835));
#37701=DIRECTION('center_axis',(0.,0.0174524064372835,0.999847695156391));
#37702=DIRECTION('ref_axis',(0.,-0.999847695156391,0.0174524064372835));
#37703=DIRECTION('',(0.,-0.999847695156391,0.0174524064372836));
#37704=DIRECTION('',(0.,0.999847695156391,-0.0174524064372843));
#37705=DIRECTION('center_axis',(0.,-1.,0.));
#37706=DIRECTION('ref_axis',(0.,0.,-1.));
#37707=DIRECTION('',(-0.0174524064372836,-0.999847695156391,0.));
#37708=DIRECTION('center_axis',(-0.999847695156391,0.0174524064372835,0.));
#37709=DIRECTION('ref_axis',(0.0174524064372835,0.999847695156391,0.));
#37710=DIRECTION('',(-0.0174524064372836,-0.999847695156391,0.));
#37711=DIRECTION('center_axis',(0.,-1.,0.));
#37712=DIRECTION('ref_axis',(0.,0.,-1.));
#37713=DIRECTION('',(0.,-0.999847695156391,-0.0174524064372836));
#37714=DIRECTION('center_axis',(0.,0.0174524064372835,-0.999847695156391));
#37715=DIRECTION('ref_axis',(0.,0.999847695156391,0.0174524064372835));
#37716=DIRECTION('',(0.,-0.999847695156391,-0.0174524064372835));
#37717=DIRECTION('center_axis',(0.,-1.,0.));
#37718=DIRECTION('ref_axis',(0.,0.,-1.));
#37719=DIRECTION('',(-1.82804254181044E-16,-0.999847695156391,-0.0174524064372836));
#37720=DIRECTION('',(0.0174524064372836,-0.999847695156391,0.));
#37721=DIRECTION('center_axis',(0.999847695156391,0.0174524064372835,0.));
#37722=DIRECTION('ref_axis',(0.0174524064372835,-0.999847695156391,0.));
#37723=DIRECTION('',(0.0174524064372836,-0.999847695156391,0.));
#37724=DIRECTION('center_axis',(0.,-1.,0.));
#37725=DIRECTION('ref_axis',(0.,0.,-1.));
#37726=DIRECTION('',(0.,-0.999847695156391,0.0174524064372836));
#37727=DIRECTION('center_axis',(0.,0.0174524064372835,0.999847695156391));
#37728=DIRECTION('ref_axis',(0.,-0.999847695156391,0.0174524064372835));
#37729=DIRECTION('',(0.,-0.999847695156391,0.0174524064372836));
#37730=DIRECTION('center_axis',(0.,-1.,0.));
#37731=DIRECTION('ref_axis',(0.,0.,-1.));
#37732=DIRECTION('',(-0.0174524064372836,-0.999847695156391,1.82804254181044E-16));
#37733=DIRECTION('center_axis',(0.999847695156391,0.0174524064372835,0.));
#37734=DIRECTION('ref_axis',(0.0174524064372835,-0.999847695156391,0.));
#37735=DIRECTION('',(0.0174524064372836,-0.999847695156391,0.));
#37736=DIRECTION('',(-0.0174524064372843,0.999847695156391,0.));
#37737=DIRECTION('center_axis',(0.,-1.,0.));
#37738=DIRECTION('ref_axis',(0.,0.,-1.));
#37739=DIRECTION('',(0.,-0.999847695156391,0.0174524064372836));
#37740=DIRECTION('center_axis',(0.,0.0174524064372835,0.999847695156391));
#37741=DIRECTION('ref_axis',(0.,-0.999847695156391,0.0174524064372835));
#37742=DIRECTION('',(0.,-0.999847695156391,0.0174524064372836));
#37743=DIRECTION('center_axis',(0.,-1.,0.));
#37744=DIRECTION('ref_axis',(0.,0.,-1.));
#37745=DIRECTION('',(-0.0174524064372836,-0.999847695156391,1.82804254181044E-16));
#37746=DIRECTION('center_axis',(0.,-1.,0.));
#37747=DIRECTION('ref_axis',(0.,0.,-1.));
#37748=DIRECTION('',(0.0117467605297204,-0.999847695156391,-0.012907366404869));
#37749=DIRECTION('',(0.0129073664048688,-0.999847695156391,-0.0117467605297205));
#37750=DIRECTION('center_axis',(0.,-1.,0.));
#37751=DIRECTION('ref_axis',(0.,0.,-1.));
#37752=DIRECTION('',(-0.0139643753538676,0.999847695156391,0.0104681761271213));
#37753=DIRECTION('',(0.0149254214170441,-0.999847695156391,-0.00904534609485889));
#37754=DIRECTION('center_axis',(0.,1.,0.));
#37755=DIRECTION('ref_axis',(0.,0.,1.));
#37756=DIRECTION('center_axis',(0.,-1.,0.));
#37757=DIRECTION('ref_axis',(0.,0.,-1.));
#37758=DIRECTION('',(0.0169476514197658,-0.999847695156391,-0.00416696553936385));
#37759=DIRECTION('',(-0.0165330177499319,0.999847695156391,0.00558979557162625));
#37760=DIRECTION('center_axis',(0.,-1.,0.));
#37761=DIRECTION('ref_axis',(0.,0.,-1.));
#37762=DIRECTION('',(-0.0171656685490056,0.999847695156391,0.00315060529387873));
#37763=DIRECTION('',(0.017366671618289,-0.999847695156391,-0.00172777526161631));
#37764=DIRECTION('center_axis',(-1.04728487079716E-14,0.0174524064372835,
-0.999847695156391));
#37765=DIRECTION('ref_axis',(-1.82804254181044E-16,-0.999847695156391,-0.0174524064372835));
#37766=DIRECTION('',(-1.82804254181044E-16,-0.999847695156391,-0.0174524064372836));
#37767=DIRECTION('center_axis',(-1.04728487079716E-14,0.0174524064372835,
-0.999847695156391));
#37768=DIRECTION('ref_axis',(-1.82804254181044E-16,-0.999847695156391,-0.0174524064372835));
#37769=DIRECTION('',(-1.82804254181044E-16,-0.999847695156391,-0.0174524064372836));
#37770=DIRECTION('',(-1.82804254181044E-16,-0.999847695156391,-0.0174524064372836));
#37771=DIRECTION('center_axis',(1.04728487079716E-14,0.0174524064372835,
0.999847695156391));
#37772=DIRECTION('ref_axis',(-1.82804254181044E-16,0.999847695156391,-0.0174524064372835));
#37773=DIRECTION('',(1.82804254181044E-16,-0.999847695156391,0.0174524064372836));
#37774=DIRECTION('',(1.82804254181044E-16,-0.999847695156391,0.0174524064372836));
#37775=DIRECTION('center_axis',(0.,-1.,0.));
#37776=DIRECTION('ref_axis',(1.,0.,-1.04083408558608E-14));
#37777=DIRECTION('',(0.0174524064372836,-0.999847695156391,-1.82804254181044E-16));
#37778=DIRECTION('center_axis',(0.,-1.,0.));
#37779=DIRECTION('ref_axis',(1.,0.,-1.04083408558608E-14));
#37780=DIRECTION('',(0.0174524064372836,-0.999847695156391,-1.82804254181044E-16));
#37781=DIRECTION('center_axis',(0.999847695156391,0.0174524064372835,-1.04728487079716E-14));
#37782=DIRECTION('ref_axis',(-0.0174524064372835,0.999847695156391,1.82804254181044E-16));
#37783=DIRECTION('center_axis',(1.04728487079716E-14,0.0174524064372835,
0.999847695156391));
#37784=DIRECTION('ref_axis',(-1.82804254181044E-16,0.999847695156391,-0.0174524064372835));
#37785=DIRECTION('',(1.82804254181044E-16,-0.999847695156391,0.0174524064372836));
#37786=DIRECTION('',(1.82804254181044E-16,-0.999847695156391,0.0174524064372836));
#37787=DIRECTION('center_axis',(0.,-1.,0.));
#37788=DIRECTION('ref_axis',(1.,0.,0.));
#37789=DIRECTION('',(0.0174524064372836,-0.999847695156391,-1.82804254181044E-16));
#37790=DIRECTION('center_axis',(0.999847695156391,0.0174524064372835,-1.04728487079716E-14));
#37791=DIRECTION('ref_axis',(-0.0174524064372835,0.999847695156391,1.82804254181044E-16));
#37792=DIRECTION('',(0.0174540294492986,-0.999847416824134,0.000707054516478238));
#37793=DIRECTION('center_axis',(-1.04728487079716E-14,0.0174524064372835,
-0.999847695156391));
#37794=DIRECTION('ref_axis',(-1.82804254181044E-16,-0.999847695156391,-0.0174524064372835));
#37795=DIRECTION('',(-1.82804254181044E-16,-0.999847695156391,-0.0174524064372836));
#37796=DIRECTION('',(-1.82804254181044E-16,-0.999847695156391,-0.0174524064372836));
#37797=DIRECTION('center_axis',(1.04728487079716E-14,0.0174524064372835,
0.999847695156391));
#37798=DIRECTION('ref_axis',(-1.82804254181044E-16,0.999847695156391,-0.0174524064372835));
#37799=DIRECTION('',(1.82804254181044E-16,-0.999847695156391,0.0174524064372836));
#37800=DIRECTION('',(1.82804254181044E-16,-0.999847695156391,0.0174524064372836));
#37801=DIRECTION('center_axis',(0.,-1.,0.));
#37802=DIRECTION('ref_axis',(1.,0.,0.));
#37803=DIRECTION('',(0.0174524064372836,-0.999847695156391,-1.82804254181044E-16));
#37804=DIRECTION('center_axis',(0.,-1.,0.));
#37805=DIRECTION('ref_axis',(1.,0.,0.));
#37806=DIRECTION('',(0.0174524064372836,-0.999847695156391,-1.82804254181044E-16));
#37807=DIRECTION('center_axis',(0.999847695156391,0.0174524064372835,-1.04728487079716E-14));
#37808=DIRECTION('ref_axis',(-0.0174524064372835,0.999847695156391,1.82804254181044E-16));
#37809=DIRECTION('center_axis',(-1.04728487079716E-14,0.0174524064372835,
-0.999847695156391));
#37810=DIRECTION('ref_axis',(-1.82804254181044E-16,-0.999847695156391,-0.0174524064372835));
#37811=DIRECTION('',(-1.82804254181044E-16,-0.999847695156391,-0.0174524064372836));
#37812=DIRECTION('',(-1.82804254181044E-16,-0.999847695156391,-0.0174524064372836));
#37813=DIRECTION('center_axis',(1.04728487079716E-14,0.0174524064372835,
0.999847695156391));
#37814=DIRECTION('ref_axis',(-1.82804254181044E-16,0.999847695156391,-0.0174524064372835));
#37815=DIRECTION('',(1.82804254181044E-16,-0.999847695156391,0.0174524064372836));
#37816=DIRECTION('',(1.82804254181044E-16,-0.999847695156391,0.0174524064372836));
#37817=DIRECTION('center_axis',(0.,-1.,0.));
#37818=DIRECTION('ref_axis',(1.,0.,0.));
#37819=DIRECTION('',(0.0174524064372836,-0.999847695156391,-1.82804254181044E-16));
#37820=DIRECTION('center_axis',(0.,-1.,0.));
#37821=DIRECTION('ref_axis',(1.,0.,-1.38777878078144E-14));
#37822=DIRECTION('',(0.0174524064372836,-0.999847695156391,-1.82804254181044E-16));
#37823=DIRECTION('center_axis',(0.999847695156391,0.0174524064372835,-1.04728487079716E-14));
#37824=DIRECTION('ref_axis',(-0.0174524064372835,0.999847695156391,1.82804254181044E-16));
#37825=DIRECTION('center_axis',(-1.04728487079716E-14,0.0174524064372835,
-0.999847695156391));
#37826=DIRECTION('ref_axis',(-1.82804254181044E-16,-0.999847695156391,-0.0174524064372835));
#37827=DIRECTION('',(-1.82804254181044E-16,-0.999847695156391,-0.0174524064372836));
#37828=DIRECTION('',(-1.82804254181044E-16,-0.999847695156391,-0.0174524064372836));
#37829=DIRECTION('center_axis',(1.04728487079716E-14,0.0174524064372835,
0.999847695156391));
#37830=DIRECTION('ref_axis',(-1.82804254181044E-16,0.999847695156391,-0.0174524064372835));
#37831=DIRECTION('',(1.82804254181044E-16,-0.999847695156391,0.0174524064372836));
#37832=DIRECTION('',(1.82804254181044E-16,-0.999847695156391,0.0174524064372836));
#37833=DIRECTION('center_axis',(0.,-1.,0.));
#37834=DIRECTION('ref_axis',(1.,0.,-1.38777878078145E-14));
#37835=DIRECTION('',(0.0174524064372836,-0.999847695156391,-1.82804254181044E-16));
#37836=DIRECTION('center_axis',(0.,-1.,0.));
#37837=DIRECTION('ref_axis',(1.,0.,-1.38777878078145E-14));
#37838=DIRECTION('',(0.0174524064372836,-0.999847695156391,-1.82804254181044E-16));
#37839=DIRECTION('center_axis',(0.999847695156391,0.0174524064372835,-1.04728487079716E-14));
#37840=DIRECTION('ref_axis',(-0.0174524064372835,0.999847695156391,1.82804254181044E-16));
#37841=DIRECTION('center_axis',(-1.04728487079716E-14,0.0174524064372835,
-0.999847695156391));
#37842=DIRECTION('ref_axis',(-1.82804254181044E-16,-0.999847695156391,-0.0174524064372835));
#37843=DIRECTION('',(-1.82804254181044E-16,-0.999847695156391,-0.0174524064372836));
#37844=DIRECTION('',(-1.82804254181044E-16,-0.999847695156391,-0.0174524064372836));
#37845=DIRECTION('center_axis',(1.04728487079716E-14,0.0174524064372835,
0.999847695156391));
#37846=DIRECTION('ref_axis',(-1.82804254181044E-16,0.999847695156391,-0.0174524064372835));
#37847=DIRECTION('',(1.82804254181044E-16,-0.999847695156391,0.0174524064372836));
#37848=DIRECTION('',(1.82804254181044E-16,-0.999847695156391,0.0174524064372836));
#37849=DIRECTION('center_axis',(0.,-1.,0.));
#37850=DIRECTION('ref_axis',(1.,0.,-1.38777878078145E-14));
#37851=DIRECTION('',(0.0174524064372836,-0.999847695156391,-1.82804254181044E-16));
#37852=DIRECTION('center_axis',(0.,-1.,0.));
#37853=DIRECTION('ref_axis',(1.,0.,-1.38777878078144E-14));
#37854=DIRECTION('',(0.0174524064372836,-0.999847695156391,-1.82804254181044E-16));
#37855=DIRECTION('center_axis',(0.999847695156391,0.0174524064372835,-1.04728487079716E-14));
#37856=DIRECTION('ref_axis',(-0.0174524064372835,0.999847695156391,1.82804254181044E-16));
#37857=DIRECTION('center_axis',(-1.04728487079716E-14,0.0174524064372835,
-0.999847695156391));
#37858=DIRECTION('ref_axis',(-1.82804254181044E-16,-0.999847695156391,-0.0174524064372835));
#37859=DIRECTION('',(-1.82804254181044E-16,-0.999847695156391,-0.0174524064372836));
#37860=DIRECTION('',(-1.82804254181044E-16,-0.999847695156391,-0.0174524064372836));
#37861=DIRECTION('center_axis',(1.04728487079716E-14,0.0174524064372835,
0.999847695156391));
#37862=DIRECTION('ref_axis',(-1.82804254181044E-16,0.999847695156391,-0.0174524064372835));
#37863=DIRECTION('',(1.82804254181044E-16,-0.999847695156391,0.0174524064372836));
#37864=DIRECTION('',(1.82804254181044E-16,-0.999847695156391,0.0174524064372836));
#37865=DIRECTION('center_axis',(0.,-1.,0.));
#37866=DIRECTION('ref_axis',(1.,0.,-1.38777878078145E-14));
#37867=DIRECTION('',(0.0174524064372836,-0.999847695156391,-1.82804254181044E-16));
#37868=DIRECTION('center_axis',(0.,-1.,0.));
#37869=DIRECTION('ref_axis',(1.,0.,-1.38777878078145E-14));
#37870=DIRECTION('',(0.0174524064372836,-0.999847695156391,-1.82804254181044E-16));
#37871=DIRECTION('center_axis',(0.999847695156391,0.0174524064372835,-1.04728487079716E-14));
#37872=DIRECTION('ref_axis',(-0.0174524064372835,0.999847695156391,1.82804254181044E-16));
#37873=DIRECTION('center_axis',(-1.04728487079716E-14,0.0174524064372835,
-0.999847695156391));
#37874=DIRECTION('ref_axis',(-1.82804254181044E-16,-0.999847695156391,-0.0174524064372835));
#37875=DIRECTION('',(-1.82804254181044E-16,-0.999847695156391,-0.0174524064372836));
#37876=DIRECTION('center_axis',(0.,-1.,0.));
#37877=DIRECTION('ref_axis',(1.,0.,-1.04083408558608E-14));
#37878=DIRECTION('',(-0.0174524064372836,-0.999847695156391,1.82804254181044E-16));
#37879=DIRECTION('center_axis',(-0.999847695156391,0.0174524064372835,1.04728487079716E-14));
#37880=DIRECTION('ref_axis',(-0.0174524064372835,-0.999847695156391,1.82804254181044E-16));
#37881=DIRECTION('center_axis',(0.,-1.,0.));
#37882=DIRECTION('ref_axis',(1.,0.,0.));
#37883=DIRECTION('',(0.0174524064372836,-0.999847695156391,-1.82804254181044E-16));
#37884=DIRECTION('',(-1.82804254181044E-16,-0.999847695156391,-0.0174524064372836));
#37885=DIRECTION('center_axis',(-1.04728487079716E-14,0.0174524064372835,
-0.999847695156391));
#37886=DIRECTION('ref_axis',(-1.82804254181044E-16,-0.999847695156391,-0.0174524064372835));
#37887=DIRECTION('',(-1.82804254181044E-16,-0.999847695156391,-0.0174524064372836));
#37888=DIRECTION('center_axis',(0.,-1.,0.));
#37889=DIRECTION('ref_axis',(1.,0.,0.));
#37890=DIRECTION('',(-0.0174524064372836,-0.999847695156391,1.82804254181044E-16));
#37891=DIRECTION('center_axis',(-0.999847695156391,0.0174524064372835,1.04728487079716E-14));
#37892=DIRECTION('ref_axis',(-0.0174524064372835,-0.999847695156391,1.82804254181044E-16));
#37893=DIRECTION('',(-0.0174524064372836,-0.999847695156391,1.82804254181044E-16));
#37894=DIRECTION('center_axis',(0.,-1.,0.));
#37895=DIRECTION('ref_axis',(1.,0.,-1.38777878078144E-14));
#37896=DIRECTION('',(1.82804254181044E-16,-0.999847695156391,0.0174524064372836));
#37897=DIRECTION('center_axis',(1.04728487079716E-14,0.0174524064372835,
0.999847695156391));
#37898=DIRECTION('ref_axis',(-1.82804254181044E-16,0.999847695156391,-0.0174524064372835));
#37899=DIRECTION('',(1.82804254181044E-16,-0.999847695156391,0.0174524064372836));
#37900=DIRECTION('center_axis',(0.,-1.,0.));
#37901=DIRECTION('ref_axis',(1.,0.,-1.38777878078145E-14));
#37902=DIRECTION('',(0.0174524064372836,-0.999847695156391,-1.82804254181044E-16));
#37903=DIRECTION('center_axis',(0.999847695156391,0.0174524064372835,-1.04728487079716E-14));
#37904=DIRECTION('ref_axis',(-0.0174524064372835,0.999847695156391,1.82804254181044E-16));
#37905=DIRECTION('center_axis',(0.,-1.,0.));
#37906=DIRECTION('ref_axis',(1.,0.,0.));
#37907=DIRECTION('',(0.0174524064372836,-0.999847695156391,-1.82804254181044E-16));
#37908=DIRECTION('',(-1.82804254181044E-16,-0.999847695156391,-0.0174524064372836));
#37909=DIRECTION('center_axis',(-1.04728487079716E-14,0.0174524064372835,
-0.999847695156391));
#37910=DIRECTION('ref_axis',(-1.82804254181044E-16,-0.999847695156391,-0.0174524064372835));
#37911=DIRECTION('',(-1.82804254181044E-16,-0.999847695156391,-0.0174524064372836));
#37912=DIRECTION('center_axis',(0.,-1.,0.));
#37913=DIRECTION('ref_axis',(1.,0.,0.));
#37914=DIRECTION('',(-0.0174524064372836,-0.999847695156391,1.82804254181044E-16));
#37915=DIRECTION('center_axis',(-0.999847695156391,0.0174524064372835,1.04728487079716E-14));
#37916=DIRECTION('ref_axis',(-0.0174524064372835,-0.999847695156391,1.82804254181044E-16));
#37917=DIRECTION('',(-0.0174524064372836,-0.999847695156391,1.82804254181044E-16));
#37918=DIRECTION('center_axis',(0.,-1.,0.));
#37919=DIRECTION('ref_axis',(1.,0.,0.));
#37920=DIRECTION('',(1.82804254181044E-16,-0.999847695156391,0.0174524064372836));
#37921=DIRECTION('center_axis',(1.04728487079716E-14,0.0174524064372835,
0.999847695156391));
#37922=DIRECTION('ref_axis',(-1.82804254181044E-16,0.999847695156391,-0.0174524064372835));
#37923=DIRECTION('',(1.82804254181044E-16,-0.999847695156391,0.0174524064372836));
#37924=DIRECTION('center_axis',(0.,-1.,0.));
#37925=DIRECTION('ref_axis',(1.,0.,0.));
#37926=DIRECTION('',(0.0174524064372836,-0.999847695156391,-1.82804254181044E-16));
#37927=DIRECTION('center_axis',(0.999847695156391,0.0174524064372835,-1.04728487079716E-14));
#37928=DIRECTION('ref_axis',(-0.0174524064372835,0.999847695156391,1.82804254181044E-16));
#37929=DIRECTION('center_axis',(-0.999847695156391,0.0174524064372835,1.04728487079716E-14));
#37930=DIRECTION('ref_axis',(-0.0174524064372835,-0.999847695156391,1.82804254181044E-16));
#37931=DIRECTION('',(0.0174524064372838,0.999847695156391,-1.82804254181046E-16));
#37932=DIRECTION('',(-0.0174524064372836,-0.999847695156391,1.82804254181044E-16));
#37933=DIRECTION('center_axis',(0.,-1.,0.));
#37934=DIRECTION('ref_axis',(1.,0.,0.));
#37935=DIRECTION('',(1.82804254181044E-16,-0.999847695156391,0.0174524064372836));
#37936=DIRECTION('center_axis',(1.04728487079716E-14,0.0174524064372835,
0.999847695156391));
#37937=DIRECTION('ref_axis',(-1.82804254181044E-16,0.999847695156391,-0.0174524064372835));
#37938=DIRECTION('',(1.82804254181044E-16,-0.999847695156391,0.0174524064372836));
#37939=DIRECTION('center_axis',(0.,-1.,0.));
#37940=DIRECTION('ref_axis',(1.,0.,0.));
#37941=DIRECTION('',(0.0174524064372836,-0.999847695156391,-1.82804254181044E-16));
#37942=DIRECTION('center_axis',(0.999847695156391,0.0174524064372835,-1.04728487079716E-14));
#37943=DIRECTION('ref_axis',(-0.0174524064372835,0.999847695156391,1.82804254181044E-16));
#37944=DIRECTION('',(0.0174524064372835,-0.999847695156391,-1.82804254181044E-16));
#37945=DIRECTION('center_axis',(0.,-1.,0.));
#37946=DIRECTION('ref_axis',(1.,0.,-1.38777878078145E-14));
#37947=DIRECTION('',(0.0174524064372836,-0.999847695156391,-1.82804254181044E-16));
#37948=DIRECTION('',(-1.82804254181044E-16,-0.999847695156391,-0.0174524064372836));
#37949=DIRECTION('center_axis',(-1.04728487079716E-14,0.0174524064372835,
-0.999847695156391));
#37950=DIRECTION('ref_axis',(-1.82804254181044E-16,-0.999847695156391,-0.0174524064372835));
#37951=DIRECTION('',(-1.82804254181044E-16,-0.999847695156391,-0.0174524064372836));
#37952=DIRECTION('center_axis',(0.,-1.,0.));
#37953=DIRECTION('ref_axis',(1.,0.,-1.38777878078144E-14));
#37954=DIRECTION('',(-0.0174524064372836,-0.999847695156391,1.82804254181044E-16));
#37955=DIRECTION('center_axis',(-0.999847695156391,0.0174524064372835,1.04728487079716E-14));
#37956=DIRECTION('ref_axis',(-0.0174524064372835,-0.999847695156391,1.82804254181044E-16));
#37957=DIRECTION('',(-0.0174524064372836,-0.999847695156391,1.82804254181044E-16));
#37958=DIRECTION('center_axis',(0.,-1.,0.));
#37959=DIRECTION('ref_axis',(1.,0.,-1.38777878078144E-14));
#37960=DIRECTION('',(1.82804254181044E-16,-0.999847695156391,0.0174524064372836));
#37961=DIRECTION('center_axis',(1.04728487079716E-14,0.0174524064372835,
0.999847695156391));
#37962=DIRECTION('ref_axis',(-1.82804254181044E-16,0.999847695156391,-0.0174524064372835));
#37963=DIRECTION('',(1.82804254181044E-16,-0.999847695156391,0.0174524064372836));
#37964=DIRECTION('center_axis',(0.,-1.,0.));
#37965=DIRECTION('ref_axis',(1.,0.,-1.38777878078145E-14));
#37966=DIRECTION('',(0.0174524064372836,-0.999847695156391,-1.82804254181044E-16));
#37967=DIRECTION('center_axis',(0.999847695156391,0.0174524064372835,-1.04728487079716E-14));
#37968=DIRECTION('ref_axis',(-0.0174524064372835,0.999847695156391,1.82804254181044E-16));
#37969=DIRECTION('center_axis',(0.,-1.,0.));
#37970=DIRECTION('ref_axis',(1.,0.,-1.38777878078145E-14));
#37971=DIRECTION('',(0.0174524064372836,-0.999847695156391,-1.82804254181044E-16));
#37972=DIRECTION('',(-1.82804254181044E-16,-0.999847695156391,-0.0174524064372836));
#37973=DIRECTION('center_axis',(-1.04728487079716E-14,0.0174524064372835,
-0.999847695156391));
#37974=DIRECTION('ref_axis',(-1.82804254181044E-16,-0.999847695156391,-0.0174524064372835));
#37975=DIRECTION('',(-1.82804254181044E-16,-0.999847695156391,-0.0174524064372836));
#37976=DIRECTION('center_axis',(0.,-1.,0.));
#37977=DIRECTION('ref_axis',(1.,0.,-1.38777878078144E-14));
#37978=DIRECTION('',(-0.0174524064372836,-0.999847695156391,1.82804254181044E-16));
#37979=DIRECTION('center_axis',(-0.999847695156391,0.0174524064372835,1.04728487079716E-14));
#37980=DIRECTION('ref_axis',(-0.0174524064372835,-0.999847695156391,1.82804254181044E-16));
#37981=DIRECTION('',(-0.0174524064372836,-0.999847695156391,1.82804254181044E-16));
#37982=DIRECTION('center_axis',(0.,-1.,0.));
#37983=DIRECTION('ref_axis',(1.,0.,-1.38777878078144E-14));
#37984=DIRECTION('',(1.82804254181044E-16,-0.999847695156391,0.0174524064372836));
#37985=DIRECTION('center_axis',(1.04728487079716E-14,0.0174524064372835,
0.999847695156391));
#37986=DIRECTION('ref_axis',(-1.82804254181044E-16,0.999847695156391,-0.0174524064372835));
#37987=DIRECTION('',(1.82804254181044E-16,-0.999847695156391,0.0174524064372836));
#37988=DIRECTION('center_axis',(0.,-1.,0.));
#37989=DIRECTION('ref_axis',(1.,0.,-1.38777878078144E-14));
#37990=DIRECTION('',(0.0174524064372836,-0.999847695156391,-1.82804254181044E-16));
#37991=DIRECTION('center_axis',(0.999847695156391,0.0174524064372835,-1.04728487079716E-14));
#37992=DIRECTION('ref_axis',(-0.0174524064372835,0.999847695156391,1.82804254181044E-16));
#37993=DIRECTION('center_axis',(0.,-1.,0.));
#37994=DIRECTION('ref_axis',(1.,0.,-1.38777878078144E-14));
#37995=DIRECTION('',(0.0174524064372836,-0.999847695156391,-1.82804254181044E-16));
#37996=DIRECTION('',(-1.82804254181044E-16,-0.999847695156391,-0.0174524064372836));
#37997=DIRECTION('center_axis',(-1.04728487079716E-14,0.0174524064372835,
-0.999847695156391));
#37998=DIRECTION('ref_axis',(-1.82804254181044E-16,-0.999847695156391,-0.0174524064372835));
#37999=DIRECTION('',(-1.82804254181044E-16,-0.999847695156391,-0.0174524064372836));
#38000=DIRECTION('center_axis',(0.,-1.,0.));
#38001=DIRECTION('ref_axis',(1.,0.,-1.38777878078144E-14));
#38002=DIRECTION('',(-0.0174524064372836,-0.999847695156391,1.82804254181044E-16));
#38003=DIRECTION('center_axis',(-0.999847695156391,0.0174524064372835,1.04728487079716E-14));
#38004=DIRECTION('ref_axis',(-0.0174524064372835,-0.999847695156391,1.82804254181044E-16));
#38005=DIRECTION('',(-0.0174524064372836,-0.999847695156391,1.82804254181044E-16));
#38006=DIRECTION('center_axis',(0.,-1.,0.));
#38007=DIRECTION('ref_axis',(1.,0.,-1.38777878078144E-14));
#38008=DIRECTION('',(1.82804254181044E-16,-0.999847695156391,0.0174524064372836));
#38009=DIRECTION('center_axis',(1.04728487079716E-14,0.0174524064372835,
0.999847695156391));
#38010=DIRECTION('ref_axis',(-1.82804254181044E-16,0.999847695156391,-0.0174524064372835));
#38011=DIRECTION('',(1.82804254181044E-16,-0.999847695156391,0.0174524064372836));
#38012=DIRECTION('center_axis',(0.,-1.,0.));
#38013=DIRECTION('ref_axis',(1.,0.,-1.38777878078144E-14));
#38014=DIRECTION('',(0.0174524064372836,-0.999847695156391,-1.82804254181044E-16));
#38015=DIRECTION('center_axis',(0.999847695156391,0.0174524064372835,-1.04728487079716E-14));
#38016=DIRECTION('ref_axis',(-0.0174524064372835,0.999847695156391,1.82804254181044E-16));
#38017=DIRECTION('center_axis',(-1.04728487079716E-14,0.0174524064372835,
-0.999847695156391));
#38018=DIRECTION('ref_axis',(-1.82804254181044E-16,-0.999847695156391,-0.0174524064372835));
#38019=DIRECTION('',(-1.82804254181044E-16,-0.999847695156391,-0.0174524064372836));
#38020=DIRECTION('center_axis',(0.,-1.,0.));
#38021=DIRECTION('ref_axis',(1.,0.,-1.38777878078144E-14));
#38022=DIRECTION('',(-0.0174524064372836,-0.999847695156391,1.82804254181044E-16));
#38023=DIRECTION('center_axis',(-0.999847695156391,0.0174524064372835,1.04728487079716E-14));
#38024=DIRECTION('ref_axis',(-0.0174524064372835,-0.999847695156391,1.82804254181044E-16));
#38025=DIRECTION('center_axis',(0.,-1.,0.));
#38026=DIRECTION('ref_axis',(1.,0.,0.));
#38027=DIRECTION('',(0.0174524064372836,-0.999847695156391,-1.82804254181044E-16));
#38028=DIRECTION('',(-1.82804254181044E-16,-0.999847695156391,-0.0174524064372836));
#38029=DIRECTION('center_axis',(-1.04728487079716E-14,0.0174524064372835,
-0.999847695156391));
#38030=DIRECTION('ref_axis',(-1.82804254181044E-16,-0.999847695156391,-0.0174524064372835));
#38031=DIRECTION('',(-1.82804254181044E-16,-0.999847695156391,-0.0174524064372836));
#38032=DIRECTION('center_axis',(0.,-1.,0.));
#38033=DIRECTION('ref_axis',(1.,0.,0.));
#38034=DIRECTION('',(-0.0174524064372836,-0.999847695156391,1.82804254181044E-16));
#38035=DIRECTION('center_axis',(-0.999847695156391,0.0174524064372835,1.04728487079716E-14));
#38036=DIRECTION('ref_axis',(-0.0174524064372835,-0.999847695156391,1.82804254181044E-16));
#38037=DIRECTION('',(-0.0174524064372836,-0.999847695156391,1.82804254181044E-16));
#38038=DIRECTION('center_axis',(0.,-1.,0.));
#38039=DIRECTION('ref_axis',(1.,0.,-1.38777878078144E-14));
#38040=DIRECTION('',(1.82804254181044E-16,-0.999847695156391,0.0174524064372836));
#38041=DIRECTION('center_axis',(1.04728487079716E-14,0.0174524064372835,
0.999847695156391));
#38042=DIRECTION('ref_axis',(-1.82804254181044E-16,0.999847695156391,-0.0174524064372835));
#38043=DIRECTION('',(1.82804254181044E-16,-0.999847695156391,0.0174524064372836));
#38044=DIRECTION('center_axis',(0.,-1.,0.));
#38045=DIRECTION('ref_axis',(1.,0.,-1.38777878078144E-14));
#38046=DIRECTION('',(0.0174524064372836,-0.999847695156391,-1.82804254181044E-16));
#38047=DIRECTION('center_axis',(0.999847695156391,0.0174524064372835,-1.04728487079716E-14));
#38048=DIRECTION('ref_axis',(-0.0174524064372835,0.999847695156391,1.82804254181044E-16));
#38049=DIRECTION('center_axis',(0.,-1.,0.));
#38050=DIRECTION('ref_axis',(1.,0.,0.));
#38051=DIRECTION('',(0.0174524064372836,-0.999847695156391,-1.82804254181044E-16));
#38052=DIRECTION('',(-1.82804254181044E-16,-0.999847695156391,-0.0174524064372836));
#38053=DIRECTION('center_axis',(-1.04728487079716E-14,0.0174524064372835,
-0.999847695156391));
#38054=DIRECTION('ref_axis',(-1.82804254181044E-16,-0.999847695156391,-0.0174524064372835));
#38055=DIRECTION('',(-1.82804254181044E-16,-0.999847695156391,-0.0174524064372836));
#38056=DIRECTION('center_axis',(0.,-1.,0.));
#38057=DIRECTION('ref_axis',(1.,0.,0.));
#38058=DIRECTION('',(-0.0174524064372836,-0.999847695156391,1.82804254181044E-16));
#38059=DIRECTION('center_axis',(-0.999847695156391,0.0174524064372835,1.04728487079716E-14));
#38060=DIRECTION('ref_axis',(-0.0174524064372835,-0.999847695156391,1.82804254181044E-16));
#38061=DIRECTION('',(-0.0174524064372836,-0.999847695156391,1.82804254181044E-16));
#38062=DIRECTION('center_axis',(0.,-1.,0.));
#38063=DIRECTION('ref_axis',(1.,0.,0.));
#38064=DIRECTION('',(1.82804254181044E-16,-0.999847695156391,0.0174524064372836));
#38065=DIRECTION('center_axis',(1.04728487079716E-14,0.0174524064372835,
0.999847695156391));
#38066=DIRECTION('ref_axis',(-1.82804254181044E-16,0.999847695156391,-0.0174524064372835));
#38067=DIRECTION('',(1.82804254181044E-16,-0.999847695156391,0.0174524064372836));
#38068=DIRECTION('center_axis',(0.,-1.,0.));
#38069=DIRECTION('ref_axis',(1.,0.,0.));
#38070=DIRECTION('',(0.0174524064372836,-0.999847695156391,-1.82804254181044E-16));
#38071=DIRECTION('center_axis',(0.999847695156391,0.0174524064372835,-1.04728487079716E-14));
#38072=DIRECTION('ref_axis',(-0.0174524064372835,0.999847695156391,1.82804254181044E-16));
#38073=DIRECTION('center_axis',(-0.999847695156391,0.0174524064372835,1.04728487079716E-14));
#38074=DIRECTION('ref_axis',(-0.0174524064372835,-0.999847695156391,1.82804254181044E-16));
#38075=DIRECTION('',(0.0174524064372832,0.999847695156391,-1.82804254181041E-16));
#38076=DIRECTION('',(-0.0174524064372836,-0.999847695156391,1.82804254181044E-16));
#38077=DIRECTION('center_axis',(0.,-1.,0.));
#38078=DIRECTION('ref_axis',(1.,0.,0.));
#38079=DIRECTION('',(1.82804254181044E-16,-0.999847695156391,0.0174524064372836));
#38080=DIRECTION('center_axis',(1.04728487079716E-14,0.0174524064372835,
0.999847695156391));
#38081=DIRECTION('ref_axis',(-1.82804254181044E-16,0.999847695156391,-0.0174524064372835));
#38082=DIRECTION('',(1.82804254181044E-16,-0.999847695156391,0.0174524064372836));
#38083=DIRECTION('center_axis',(0.,-1.,0.));
#38084=DIRECTION('ref_axis',(1.,0.,0.));
#38085=DIRECTION('',(0.0174524064372836,-0.999847695156391,-1.82804254181044E-16));
#38086=DIRECTION('center_axis',(0.999847695156391,0.0174524064372835,-1.04728487079716E-14));
#38087=DIRECTION('ref_axis',(-0.0174524064372835,0.999847695156391,1.82804254181044E-16));
#38088=DIRECTION('',(0.0174524064372835,-0.999847695156391,-1.82804254181044E-16));
#38089=DIRECTION('center_axis',(0.,-1.,0.));
#38090=DIRECTION('ref_axis',(1.,0.,-1.38777878078144E-14));
#38091=DIRECTION('',(0.0174524064372836,-0.999847695156391,-1.82804254181044E-16));
#38092=DIRECTION('',(-1.82804254181044E-16,-0.999847695156391,-0.0174524064372836));
#38093=DIRECTION('center_axis',(-1.04728487079716E-14,0.0174524064372835,
-0.999847695156391));
#38094=DIRECTION('ref_axis',(-1.82804254181044E-16,-0.999847695156391,-0.0174524064372835));
#38095=DIRECTION('',(-1.82804254181044E-16,-0.999847695156391,-0.0174524064372836));
#38096=DIRECTION('center_axis',(0.,-1.,0.));
#38097=DIRECTION('ref_axis',(1.,0.,-1.38777878078144E-14));
#38098=DIRECTION('',(-0.0174524064372836,-0.999847695156391,1.82804254181044E-16));
#38099=DIRECTION('center_axis',(-0.999847695156391,0.0174524064372835,1.04728487079716E-14));
#38100=DIRECTION('ref_axis',(-0.0174524064372835,-0.999847695156391,1.82804254181044E-16));
#38101=DIRECTION('',(-0.0174524064372836,-0.999847695156391,1.82804254181044E-16));
#38102=DIRECTION('center_axis',(0.,-1.,0.));
#38103=DIRECTION('ref_axis',(1.,0.,-1.38777878078144E-14));
#38104=DIRECTION('',(1.82804254181044E-16,-0.999847695156391,0.0174524064372836));
#38105=DIRECTION('center_axis',(1.04728487079716E-14,0.0174524064372835,
0.999847695156391));
#38106=DIRECTION('ref_axis',(-1.82804254181044E-16,0.999847695156391,-0.0174524064372835));
#38107=DIRECTION('',(1.82804254181044E-16,-0.999847695156391,0.0174524064372836));
#38108=DIRECTION('center_axis',(0.,-1.,0.));
#38109=DIRECTION('ref_axis',(1.,0.,-1.38777878078144E-14));
#38110=DIRECTION('',(0.0174524064372836,-0.999847695156391,-1.82804254181044E-16));
#38111=DIRECTION('center_axis',(0.999847695156391,0.0174524064372835,-1.04728487079716E-14));
#38112=DIRECTION('ref_axis',(-0.0174524064372835,0.999847695156391,1.82804254181044E-16));
#38113=DIRECTION('center_axis',(0.,-1.,0.));
#38114=DIRECTION('ref_axis',(1.,0.,-1.38777878078144E-14));
#38115=DIRECTION('',(0.0174524064372836,-0.999847695156391,-1.82804254181044E-16));
#38116=DIRECTION('',(-1.82804254181044E-16,-0.999847695156391,-0.0174524064372836));
#38117=DIRECTION('center_axis',(-1.04728487079716E-14,0.0174524064372835,
-0.999847695156391));
#38118=DIRECTION('ref_axis',(-1.82804254181044E-16,-0.999847695156391,-0.0174524064372835));
#38119=DIRECTION('',(-1.82804254181044E-16,-0.999847695156391,-0.0174524064372836));
#38120=DIRECTION('center_axis',(0.,-1.,0.));
#38121=DIRECTION('ref_axis',(1.,0.,-1.38777878078144E-14));
#38122=DIRECTION('',(-0.0174524064372836,-0.999847695156391,1.82804254181044E-16));
#38123=DIRECTION('center_axis',(-0.999847695156391,0.0174524064372835,1.04728487079716E-14));
#38124=DIRECTION('ref_axis',(-0.0174524064372835,-0.999847695156391,1.82804254181044E-16));
#38125=DIRECTION('',(-0.0174524064372836,-0.999847695156391,1.82804254181044E-16));
#38126=DIRECTION('center_axis',(0.,-1.,0.));
#38127=DIRECTION('ref_axis',(1.,0.,-1.38777878078144E-14));
#38128=DIRECTION('',(1.82804254181044E-16,-0.999847695156391,0.0174524064372836));
#38129=DIRECTION('center_axis',(1.04728487079716E-14,0.0174524064372835,
0.999847695156391));
#38130=DIRECTION('ref_axis',(-1.82804254181044E-16,0.999847695156391,-0.0174524064372835));
#38131=DIRECTION('',(1.82804254181044E-16,-0.999847695156391,0.0174524064372836));
#38132=DIRECTION('center_axis',(0.,-1.,0.));
#38133=DIRECTION('ref_axis',(1.,0.,-1.38777878078144E-14));
#38134=DIRECTION('',(0.0174524064372836,-0.999847695156391,-1.82804254181044E-16));
#38135=DIRECTION('center_axis',(0.999847695156391,0.0174524064372835,-1.04728487079716E-14));
#38136=DIRECTION('ref_axis',(-0.0174524064372835,0.999847695156391,1.82804254181044E-16));
#38137=DIRECTION('center_axis',(-1.04728487079716E-14,0.0174524064372835,
-0.999847695156391));
#38138=DIRECTION('ref_axis',(-1.82804254181044E-16,-0.999847695156391,-0.0174524064372835));
#38139=DIRECTION('',(-1.82804254181044E-16,-0.999847695156391,-0.0174524064372836));
#38140=DIRECTION('center_axis',(0.,-1.,0.));
#38141=DIRECTION('ref_axis',(1.,0.,-1.38777878078144E-14));
#38142=DIRECTION('',(-0.0174524064372836,-0.999847695156391,1.82804254181044E-16));
#38143=DIRECTION('center_axis',(-0.999847695156391,0.0174524064372835,1.04728487079716E-14));
#38144=DIRECTION('ref_axis',(-0.0174524064372835,-0.999847695156391,1.82804254181044E-16));
#38145=DIRECTION('center_axis',(0.,-1.,0.));
#38146=DIRECTION('ref_axis',(1.,0.,0.));
#38147=DIRECTION('',(0.0174524064372836,-0.999847695156391,-1.82804254181044E-16));
#38148=DIRECTION('',(-1.82804254181044E-16,-0.999847695156391,-0.0174524064372836));
#38149=DIRECTION('center_axis',(-1.04728487079716E-14,0.0174524064372835,
-0.999847695156391));
#38150=DIRECTION('ref_axis',(-1.82804254181044E-16,-0.999847695156391,-0.0174524064372835));
#38151=DIRECTION('',(-1.82804254181044E-16,-0.999847695156391,-0.0174524064372836));
#38152=DIRECTION('center_axis',(0.,-1.,0.));
#38153=DIRECTION('ref_axis',(1.,0.,0.));
#38154=DIRECTION('',(-0.0174524064372836,-0.999847695156391,1.82804254181044E-16));
#38155=DIRECTION('center_axis',(-0.999847695156391,0.0174524064372835,1.04728487079716E-14));
#38156=DIRECTION('ref_axis',(-0.0174524064372835,-0.999847695156391,1.82804254181044E-16));
#38157=DIRECTION('',(-0.0174524064372836,-0.999847695156391,1.82804254181044E-16));
#38158=DIRECTION('center_axis',(0.,-1.,0.));
#38159=DIRECTION('ref_axis',(1.,0.,-1.38777878078144E-14));
#38160=DIRECTION('',(1.82804254181044E-16,-0.999847695156391,0.0174524064372836));
#38161=DIRECTION('center_axis',(1.04728487079716E-14,0.0174524064372835,
0.999847695156391));
#38162=DIRECTION('ref_axis',(-1.82804254181044E-16,0.999847695156391,-0.0174524064372835));
#38163=DIRECTION('',(1.82804254181044E-16,-0.999847695156391,0.0174524064372836));
#38164=DIRECTION('center_axis',(0.,-1.,0.));
#38165=DIRECTION('ref_axis',(1.,0.,-1.38777878078144E-14));
#38166=DIRECTION('',(0.0174524064372836,-0.999847695156391,-1.82804254181044E-16));
#38167=DIRECTION('center_axis',(0.999847695156391,0.0174524064372835,-1.04728487079716E-14));
#38168=DIRECTION('ref_axis',(-0.0174524064372835,0.999847695156391,1.82804254181044E-16));
#38169=DIRECTION('center_axis',(0.,-1.,0.));
#38170=DIRECTION('ref_axis',(1.,0.,0.));
#38171=DIRECTION('',(0.0174524064372836,-0.999847695156391,-1.82804254181044E-16));
#38172=DIRECTION('',(-1.82804254181044E-16,-0.999847695156391,-0.0174524064372836));
#38173=DIRECTION('center_axis',(-1.04728487079716E-14,0.0174524064372835,
-0.999847695156391));
#38174=DIRECTION('ref_axis',(-1.82804254181044E-16,-0.999847695156391,-0.0174524064372835));
#38175=DIRECTION('',(-1.82804254181044E-16,-0.999847695156391,-0.0174524064372836));
#38176=DIRECTION('center_axis',(0.,-1.,0.));
#38177=DIRECTION('ref_axis',(1.,0.,0.));
#38178=DIRECTION('',(-0.0174524064372836,-0.999847695156391,1.82804254181044E-16));
#38179=DIRECTION('center_axis',(-0.999847695156391,0.0174524064372835,1.04728487079716E-14));
#38180=DIRECTION('ref_axis',(-0.0174524064372835,-0.999847695156391,1.82804254181044E-16));
#38181=DIRECTION('',(-0.0174524064372836,-0.999847695156391,1.82804254181044E-16));
#38182=DIRECTION('center_axis',(0.,-1.,0.));
#38183=DIRECTION('ref_axis',(1.,0.,0.));
#38184=DIRECTION('',(1.82804254181044E-16,-0.999847695156391,0.0174524064372836));
#38185=DIRECTION('center_axis',(1.04728487079716E-14,0.0174524064372835,
0.999847695156391));
#38186=DIRECTION('ref_axis',(-1.82804254181044E-16,0.999847695156391,-0.0174524064372835));
#38187=DIRECTION('',(1.82804254181044E-16,-0.999847695156391,0.0174524064372836));
#38188=DIRECTION('center_axis',(0.,-1.,0.));
#38189=DIRECTION('ref_axis',(1.,0.,0.));
#38190=DIRECTION('',(0.0174524064372836,-0.999847695156391,-1.82804254181044E-16));
#38191=DIRECTION('center_axis',(0.999847695156391,0.0174524064372835,-1.04728487079716E-14));
#38192=DIRECTION('ref_axis',(-0.0174524064372835,0.999847695156391,1.82804254181044E-16));
#38193=DIRECTION('center_axis',(0.,-1.,0.));
#38194=DIRECTION('ref_axis',(1.,0.,0.));
#38195=DIRECTION('',(1.82804254181044E-16,-0.999847695156391,0.0174524064372836));
#38196=DIRECTION('center_axis',(1.04728487079716E-14,0.0174524064372835,
0.999847695156391));
#38197=DIRECTION('ref_axis',(-1.82804254181044E-16,0.999847695156391,-0.0174524064372835));
#38198=DIRECTION('',(-0.0429049602886386,0.998926993621575,-0.0174363355321972));
#38199=DIRECTION('center_axis',(0.,-1.,0.));
#38200=DIRECTION('ref_axis',(1.,0.,-1.38777878078144E-14));
#38201=DIRECTION('',(0.0174524064372836,-0.999847695156391,-1.82804254181044E-16));
#38202=DIRECTION('',(-1.82804254181044E-16,-0.999847695156391,-0.0174524064372836));
#38203=DIRECTION('center_axis',(-1.04728487079716E-14,0.0174524064372835,
-0.999847695156391));
#38204=DIRECTION('ref_axis',(-1.82804254181044E-16,-0.999847695156391,-0.0174524064372835));
#38205=DIRECTION('',(-1.82804254181044E-16,-0.999847695156391,-0.0174524064372836));
#38206=DIRECTION('center_axis',(0.,-1.,0.));
#38207=DIRECTION('ref_axis',(1.,0.,-1.38777878078144E-14));
#38208=DIRECTION('',(-0.0174524064372836,-0.999847695156391,1.82804254181044E-16));
#38209=DIRECTION('center_axis',(-0.999847695156391,0.0174524064372835,1.04728487079716E-14));
#38210=DIRECTION('ref_axis',(-0.0174524064372835,-0.999847695156391,1.82804254181044E-16));
#38211=DIRECTION('',(-0.0174524064372836,-0.999847695156391,1.82804254181044E-16));
#38212=DIRECTION('center_axis',(0.,-1.,0.));
#38213=DIRECTION('ref_axis',(1.,0.,-1.38777878078144E-14));
#38214=DIRECTION('',(1.82804254181044E-16,-0.999847695156391,0.0174524064372836));
#38215=DIRECTION('center_axis',(1.04728487079716E-14,0.0174524064372835,
0.999847695156391));
#38216=DIRECTION('ref_axis',(-1.82804254181044E-16,0.999847695156391,-0.0174524064372835));
#38217=DIRECTION('',(1.82804254181044E-16,-0.999847695156391,0.0174524064372836));
#38218=DIRECTION('center_axis',(0.,-1.,0.));
#38219=DIRECTION('ref_axis',(1.,0.,-1.38777878078144E-14));
#38220=DIRECTION('',(0.0174524064372836,-0.999847695156391,-1.82804254181044E-16));
#38221=DIRECTION('center_axis',(0.999847695156391,0.0174524064372835,-1.04728487079716E-14));
#38222=DIRECTION('ref_axis',(-0.0174524064372835,0.999847695156391,1.82804254181044E-16));
#38223=DIRECTION('center_axis',(0.,-1.,0.));
#38224=DIRECTION('ref_axis',(1.,0.,0.));
#38225=DIRECTION('',(0.0174524064372836,-0.999847695156391,-1.82804254181044E-16));
#38226=DIRECTION('',(-1.82804254181044E-16,-0.999847695156391,-0.0174524064372836));
#38227=DIRECTION('center_axis',(-1.04728487079716E-14,0.0174524064372835,
-0.999847695156391));
#38228=DIRECTION('ref_axis',(-1.82804254181044E-16,-0.999847695156391,-0.0174524064372835));
#38229=DIRECTION('',(-1.82804254181044E-16,-0.999847695156391,-0.0174524064372836));
#38230=DIRECTION('center_axis',(0.,-1.,0.));
#38231=DIRECTION('ref_axis',(1.,0.,0.));
#38232=DIRECTION('',(-0.0174524064372836,-0.999847695156391,1.82804254181044E-16));
#38233=DIRECTION('center_axis',(-0.999847695156391,0.0174524064372835,1.04728487079716E-14));
#38234=DIRECTION('ref_axis',(-0.0174524064372835,-0.999847695156391,1.82804254181044E-16));
#38235=DIRECTION('',(-0.0174524064372836,-0.999847695156391,1.82804254181044E-16));
#38236=DIRECTION('center_axis',(0.,-1.,0.));
#38237=DIRECTION('ref_axis',(1.,0.,-1.38777878078144E-14));
#38238=DIRECTION('',(1.82804254181044E-16,-0.999847695156391,0.0174524064372836));
#38239=DIRECTION('center_axis',(1.04728487079716E-14,0.0174524064372835,
0.999847695156391));
#38240=DIRECTION('ref_axis',(-1.82804254181044E-16,0.999847695156391,-0.0174524064372835));
#38241=DIRECTION('',(1.82804254181044E-16,-0.999847695156391,0.0174524064372836));
#38242=DIRECTION('center_axis',(0.,-1.,0.));
#38243=DIRECTION('ref_axis',(1.,0.,-1.38777878078144E-14));
#38244=DIRECTION('',(0.0174524064372836,-0.999847695156391,-1.82804254181044E-16));
#38245=DIRECTION('center_axis',(0.999847695156391,0.0174524064372835,-1.04728487079716E-14));
#38246=DIRECTION('ref_axis',(-0.0174524064372835,0.999847695156391,1.82804254181044E-16));
#38247=DIRECTION('center_axis',(-0.999847695156391,0.0174524064372835,1.04728487079716E-14));
#38248=DIRECTION('ref_axis',(-0.0174524064372835,-0.999847695156391,1.82804254181044E-16));
#38249=DIRECTION('',(0.0174524064372843,0.999847695156391,-1.82804254181052E-16));
#38250=DIRECTION('',(-0.0174524064372836,-0.999847695156391,1.82804254181044E-16));
#38251=DIRECTION('center_axis',(0.,-1.,0.));
#38252=DIRECTION('ref_axis',(1.,0.,0.));
#38253=DIRECTION('',(1.82804254181044E-16,-0.999847695156391,0.0174524064372836));
#38254=DIRECTION('center_axis',(1.04728487079716E-14,0.0174524064372835,
0.999847695156391));
#38255=DIRECTION('ref_axis',(-1.82804254181044E-16,0.999847695156391,-0.0174524064372835));
#38256=DIRECTION('',(1.82804254181044E-16,-0.999847695156391,0.0174524064372836));
#38257=DIRECTION('center_axis',(0.,-1.,0.));
#38258=DIRECTION('ref_axis',(1.,0.,0.));
#38259=DIRECTION('',(0.0174524064372836,-0.999847695156391,-1.82804254181044E-16));
#38260=DIRECTION('center_axis',(0.999847695156391,0.0174524064372835,-1.04728487079716E-14));
#38261=DIRECTION('ref_axis',(-0.0174524064372835,0.999847695156391,1.82804254181044E-16));
#38262=DIRECTION('',(0.0174524064372835,-0.999847695156391,-1.82804254181044E-16));
#38263=DIRECTION('center_axis',(-1.04728487079716E-14,0.0174524064372835,
-0.999847695156391));
#38264=DIRECTION('ref_axis',(-1.82804254181044E-16,-0.999847695156391,-0.0174524064372835));
#38265=DIRECTION('',(-1.82804254181044E-16,-0.999847695156391,-0.0174524064372836));
#38266=DIRECTION('center_axis',(0.,-1.,0.));
#38267=DIRECTION('ref_axis',(1.,0.,-1.38777878078144E-14));
#38268=DIRECTION('',(-0.0174524064372836,-0.999847695156391,1.82804254181044E-16));
#38269=DIRECTION('center_axis',(-0.999847695156391,0.0174524064372835,1.04728487079716E-14));
#38270=DIRECTION('ref_axis',(-0.0174524064372835,-0.999847695156391,1.82804254181044E-16));
#38271=DIRECTION('center_axis',(-1.04728487079716E-14,0.0174524064372835,
-0.999847695156391));
#38272=DIRECTION('ref_axis',(-1.82804254181044E-16,-0.999847695156391,-0.0174524064372835));
#38273=DIRECTION('',(1.82804254181052E-16,0.999847695156391,0.0174524064372843));
#38274=DIRECTION('',(-1.82804254181044E-16,-0.999847695156391,-0.0174524064372836));
#38275=DIRECTION('center_axis',(0.,-1.,0.));
#38276=DIRECTION('ref_axis',(1.,0.,0.));
#38277=DIRECTION('',(-0.0174524064372836,-0.999847695156391,1.82804254181044E-16));
#38278=DIRECTION('center_axis',(-0.999847695156391,0.0174524064372835,1.04728487079716E-14));
#38279=DIRECTION('ref_axis',(-0.0174524064372835,-0.999847695156391,1.82804254181044E-16));
#38280=DIRECTION('center_axis',(0.,-1.,0.));
#38281=DIRECTION('ref_axis',(1.,0.,-1.04744440165294E-14));
#38282=DIRECTION('',(0.00904534609485873,-0.999847695156391,-0.0149254214170442));
#38283=DIRECTION('',(-0.0104681761271212,0.999847695156391,0.0139643753538677));
#38284=DIRECTION('center_axis',(0.,1.,0.));
#38285=DIRECTION('ref_axis',(-1.,0.,1.04744440165294E-14));
#38286=DIRECTION('center_axis',(0.,-1.,0.));
#38287=DIRECTION('ref_axis',(1.,0.,-1.04744440165294E-14));
#38288=DIRECTION('',(-0.00558979557162608,0.999847695156391,0.016533017749932));
#38289=DIRECTION('',(0.00416696553936367,-0.999847695156391,-0.0169476514197659));
#38290=DIRECTION('center_axis',(0.,-1.,0.));
#38291=DIRECTION('ref_axis',(1.,0.,-1.04744440165294E-14));
#38292=DIRECTION('',(0.00172777526161613,-0.999847695156391,-0.017366671618289));
#38293=DIRECTION('',(-0.00315060529387855,0.999847695156391,0.0171656685490056));
#38294=DIRECTION('center_axis',(0.,-1.,0.));
#38295=DIRECTION('ref_axis',(1.,0.,-1.04744440165294E-14));
#38296=DIRECTION('',(-0.000711415016131014,0.999847695156391,0.0174379006513674));
#38297=DIRECTION('',(0.00071141501613138,0.999847695156391,0.0174379006513674));
#38298=DIRECTION('center_axis',(0.,-1.,0.));
#38299=DIRECTION('ref_axis',(-1.,0.,1.04083408558609E-14));
#38300=DIRECTION('',(-0.0174524064372836,-0.999847695156391,0.));
#38301=DIRECTION('center_axis',(0.,-1.,0.));
#38302=DIRECTION('ref_axis',(-1.,0.,1.04083408558608E-14));
#38303=DIRECTION('',(-0.0174524064372836,-0.999847695156391,1.82804254181044E-16));
#38304=DIRECTION('center_axis',(0.,-1.,0.));
#38305=DIRECTION('ref_axis',(-1.,0.,1.04083408558609E-14));
#38306=DIRECTION('',(-0.0174524064372836,-0.999847695156391,1.82804254181044E-16));
#38307=DIRECTION('center_axis',(-0.999847695156391,0.0174524064372835,1.04728487079716E-14));
#38308=DIRECTION('ref_axis',(0.0174524064372835,0.999847695156391,-1.82804254181044E-16));
#38309=DIRECTION('center_axis',(0.,-1.,0.));
#38310=DIRECTION('ref_axis',(-1.,0.,0.));
#38311=DIRECTION('',(-0.0174524064372836,-0.999847695156391,1.82804254181044E-16));
#38312=DIRECTION('center_axis',(-0.999847695156391,0.0174524064372835,1.04728487079716E-14));
#38313=DIRECTION('ref_axis',(0.0174524064372835,0.999847695156391,-1.82804254181044E-16));
#38314=DIRECTION('center_axis',(0.,-1.,0.));
#38315=DIRECTION('ref_axis',(-1.,0.,0.));
#38316=DIRECTION('',(-0.0174524064372836,-0.999847695156391,1.82804254181044E-16));
#38317=DIRECTION('center_axis',(0.,-1.,0.));
#38318=DIRECTION('ref_axis',(-1.,0.,0.));
#38319=DIRECTION('',(-0.0174524064372836,-0.999847695156391,1.82804254181044E-16));
#38320=DIRECTION('center_axis',(-0.999847695156391,0.0174524064372835,1.04728487079716E-14));
#38321=DIRECTION('ref_axis',(0.0174524064372835,0.999847695156391,-1.82804254181044E-16));
#38322=DIRECTION('center_axis',(0.,-1.,0.));
#38323=DIRECTION('ref_axis',(-1.,0.,0.));
#38324=DIRECTION('',(-0.0174524064372836,-0.999847695156391,1.82804254181044E-16));
#38325=DIRECTION('center_axis',(0.,-1.,0.));
#38326=DIRECTION('ref_axis',(-1.,0.,1.38777878078145E-14));
#38327=DIRECTION('',(-0.0174524064372836,-0.999847695156391,1.82804254181044E-16));
#38328=DIRECTION('center_axis',(-0.999847695156391,0.0174524064372835,1.04728487079716E-14));
#38329=DIRECTION('ref_axis',(0.0174524064372835,0.999847695156391,-1.82804254181044E-16));
#38330=DIRECTION('center_axis',(0.,-1.,0.));
#38331=DIRECTION('ref_axis',(-1.,0.,1.38777878078145E-14));
#38332=DIRECTION('',(-0.0174524064372836,-0.999847695156391,1.82804254181044E-16));
#38333=DIRECTION('center_axis',(0.,-1.,0.));
#38334=DIRECTION('ref_axis',(-1.,0.,1.38777878078144E-14));
#38335=DIRECTION('',(-0.0174524064372836,-0.999847695156391,1.82804254181044E-16));
#38336=DIRECTION('center_axis',(-0.999847695156391,0.0174524064372835,1.04728487079716E-14));
#38337=DIRECTION('ref_axis',(0.0174524064372835,0.999847695156391,-1.82804254181044E-16));
#38338=DIRECTION('center_axis',(0.,-1.,0.));
#38339=DIRECTION('ref_axis',(-1.,0.,1.38777878078145E-14));
#38340=DIRECTION('',(-0.0174524064372836,-0.999847695156391,1.82804254181044E-16));
#38341=DIRECTION('center_axis',(0.,-1.,0.));
#38342=DIRECTION('ref_axis',(-1.,0.,1.38777878078145E-14));
#38343=DIRECTION('',(-0.0174524064372836,-0.999847695156391,1.82804254181044E-16));
#38344=DIRECTION('center_axis',(-0.999847695156391,0.0174524064372835,1.04728487079716E-14));
#38345=DIRECTION('ref_axis',(0.0174524064372835,0.999847695156391,-1.82804254181044E-16));
#38346=DIRECTION('center_axis',(0.,-1.,0.));
#38347=DIRECTION('ref_axis',(-1.,0.,1.38777878078145E-14));
#38348=DIRECTION('',(-0.0174524064372836,-0.999847695156391,1.82804254181044E-16));
#38349=DIRECTION('center_axis',(0.,-1.,0.));
#38350=DIRECTION('ref_axis',(-1.,0.,1.38777878078144E-14));
#38351=DIRECTION('',(-0.0174524064372836,-0.999847695156391,1.82804254181044E-16));
#38352=DIRECTION('center_axis',(-0.999847695156391,0.0174524064372835,1.04728487079716E-14));
#38353=DIRECTION('ref_axis',(0.0174524064372835,0.999847695156391,-1.82804254181044E-16));
#38354=DIRECTION('center_axis',(0.,-1.,0.));
#38355=DIRECTION('ref_axis',(-1.,0.,1.04083408558608E-14));
#38356=DIRECTION('',(-0.0174524064372836,-0.999847695156391,0.));
#38357=DIRECTION('',(-1.82804254181044E-16,-0.999847695156391,-0.0174524064372836));
#38358=DIRECTION('center_axis',(-1.04728487079716E-14,0.0174524064372835,
-0.999847695156391));
#38359=DIRECTION('ref_axis',(-1.82804254181044E-16,-0.999847695156391,-0.0174524064372835));
#38360=DIRECTION('',(-1.82804254181044E-16,-0.999847695156391,-0.0174524064372836));
#38361=DIRECTION('center_axis',(0.,-1.,0.));
#38362=DIRECTION('ref_axis',(-1.,0.,1.04083408558608E-14));
#38363=DIRECTION('',(0.0174524064372836,-0.999847695156391,-1.82804254181044E-16));
#38364=DIRECTION('center_axis',(0.999847695156391,0.0174524064372835,-1.04728487079716E-14));
#38365=DIRECTION('ref_axis',(0.0174524064372835,-0.999847695156391,-1.82804254181044E-16));
#38366=DIRECTION('',(0.0174524064372836,-0.999847695156391,-1.82804254181044E-16));
#38367=DIRECTION('center_axis',(0.,-1.,0.));
#38368=DIRECTION('ref_axis',(-1.,0.,1.04083408558608E-14));
#38369=DIRECTION('',(0.,-0.999847695156391,0.0174524064372836));
#38370=DIRECTION('center_axis',(0.,-1.,0.));
#38371=DIRECTION('ref_axis',(-1.,0.,0.));
#38372=DIRECTION('',(-1.82804254181044E-16,-0.999847695156391,-0.0174524064372836));
#38373=DIRECTION('',(-0.0174524064372836,-0.999847695156391,1.82804254181044E-16));
#38374=DIRECTION('center_axis',(-1.04728487079716E-14,0.0174524064372835,
-0.999847695156391));
#38375=DIRECTION('ref_axis',(-1.82804254181044E-16,-0.999847695156391,-0.0174524064372835));
#38376=DIRECTION('',(-1.82804254181044E-16,-0.999847695156391,-0.0174524064372836));
#38377=DIRECTION('center_axis',(0.,-1.,0.));
#38378=DIRECTION('ref_axis',(-1.,0.,0.));
#38379=DIRECTION('',(0.0174524064372836,-0.999847695156391,-1.82804254181044E-16));
#38380=DIRECTION('center_axis',(0.999847695156391,0.0174524064372835,-1.04728487079716E-14));
#38381=DIRECTION('ref_axis',(0.0174524064372835,-0.999847695156391,-1.82804254181044E-16));
#38382=DIRECTION('',(0.0174524064372836,-0.999847695156391,-1.82804254181044E-16));
#38383=DIRECTION('center_axis',(0.,-1.,0.));
#38384=DIRECTION('ref_axis',(-1.,0.,1.38777878078144E-14));
#38385=DIRECTION('',(1.82804254181044E-16,-0.999847695156391,0.0174524064372836));
#38386=DIRECTION('center_axis',(1.04728487079716E-14,0.0174524064372835,
0.999847695156391));
#38387=DIRECTION('ref_axis',(-1.82804254181044E-16,0.999847695156391,-0.0174524064372835));
#38388=DIRECTION('',(1.82804254181044E-16,-0.999847695156391,0.0174524064372836));
#38389=DIRECTION('center_axis',(0.,-1.,0.));
#38390=DIRECTION('ref_axis',(-1.,0.,1.38777878078145E-14));
#38391=DIRECTION('',(-0.0174524064372836,-0.999847695156391,1.82804254181044E-16));
#38392=DIRECTION('center_axis',(-0.999847695156391,0.0174524064372835,1.04728487079716E-14));
#38393=DIRECTION('ref_axis',(0.0174524064372835,0.999847695156391,-1.82804254181044E-16));
#38394=DIRECTION('center_axis',(0.,-1.,0.));
#38395=DIRECTION('ref_axis',(-1.,0.,0.));
#38396=DIRECTION('',(-1.82804254181044E-16,-0.999847695156391,-0.0174524064372836));
#38397=DIRECTION('',(-0.0174524064372836,-0.999847695156391,1.82804254181044E-16));
#38398=DIRECTION('center_axis',(-1.04728487079716E-14,0.0174524064372835,
-0.999847695156391));
#38399=DIRECTION('ref_axis',(-1.82804254181044E-16,-0.999847695156391,-0.0174524064372835));
#38400=DIRECTION('',(-1.82804254181044E-16,-0.999847695156391,-0.0174524064372836));
#38401=DIRECTION('center_axis',(0.,-1.,0.));
#38402=DIRECTION('ref_axis',(-1.,0.,0.));
#38403=DIRECTION('',(0.0174524064372836,-0.999847695156391,-1.82804254181044E-16));
#38404=DIRECTION('center_axis',(0.999847695156391,0.0174524064372835,-1.04728487079716E-14));
#38405=DIRECTION('ref_axis',(0.0174524064372835,-0.999847695156391,-1.82804254181044E-16));
#38406=DIRECTION('',(0.0174524064372836,-0.999847695156391,-1.82804254181044E-16));
#38407=DIRECTION('center_axis',(0.,-1.,0.));
#38408=DIRECTION('ref_axis',(-1.,0.,0.));
#38409=DIRECTION('',(1.82804254181044E-16,-0.999847695156391,0.0174524064372836));
#38410=DIRECTION('center_axis',(1.04728487079716E-14,0.0174524064372835,
0.999847695156391));
#38411=DIRECTION('ref_axis',(-1.82804254181044E-16,0.999847695156391,-0.0174524064372835));
#38412=DIRECTION('',(1.82804254181044E-16,-0.999847695156391,0.0174524064372836));
#38413=DIRECTION('center_axis',(0.,-1.,0.));
#38414=DIRECTION('ref_axis',(-1.,0.,0.));
#38415=DIRECTION('',(-0.0174524064372836,-0.999847695156391,1.82804254181044E-16));
#38416=DIRECTION('center_axis',(-0.999847695156391,0.0174524064372835,1.04728487079716E-14));
#38417=DIRECTION('ref_axis',(0.0174524064372835,0.999847695156391,-1.82804254181044E-16));
#38418=DIRECTION('center_axis',(0.999847695156391,0.0174524064372835,-1.04728487079716E-14));
#38419=DIRECTION('ref_axis',(0.0174524064372835,-0.999847695156391,-1.82804254181044E-16));
#38420=DIRECTION('',(0.0174524064372836,-0.999847695156391,-1.82804254181044E-16));
#38421=DIRECTION('',(-0.0174524064372838,0.999847695156391,1.82804254181046E-16));
#38422=DIRECTION('center_axis',(0.,-1.,0.));
#38423=DIRECTION('ref_axis',(-1.,0.,0.));
#38424=DIRECTION('',(1.82804254181044E-16,-0.999847695156391,0.0174524064372836));
#38425=DIRECTION('center_axis',(1.04728487079716E-14,0.0174524064372835,
0.999847695156391));
#38426=DIRECTION('ref_axis',(-1.82804254181044E-16,0.999847695156391,-0.0174524064372835));
#38427=DIRECTION('',(1.82804254181044E-16,-0.999847695156391,0.0174524064372836));
#38428=DIRECTION('center_axis',(0.,-1.,0.));
#38429=DIRECTION('ref_axis',(-1.,0.,0.));
#38430=DIRECTION('',(-0.0174524064372836,-0.999847695156391,1.82804254181044E-16));
#38431=DIRECTION('center_axis',(-0.999847695156391,0.0174524064372835,1.04728487079716E-14));
#38432=DIRECTION('ref_axis',(0.0174524064372835,0.999847695156391,-1.82804254181044E-16));
#38433=DIRECTION('',(-0.0174524064372835,-0.999847695156391,1.82804254181044E-16));
#38434=DIRECTION('center_axis',(0.,-1.,0.));
#38435=DIRECTION('ref_axis',(-1.,0.,1.38777878078145E-14));
#38436=DIRECTION('',(-1.82804254181044E-16,-0.999847695156391,-0.0174524064372836));
#38437=DIRECTION('',(-0.0174524064372836,-0.999847695156391,1.82804254181044E-16));
#38438=DIRECTION('center_axis',(-1.04728487079716E-14,0.0174524064372835,
-0.999847695156391));
#38439=DIRECTION('ref_axis',(-1.82804254181044E-16,-0.999847695156391,-0.0174524064372835));
#38440=DIRECTION('',(-1.82804254181044E-16,-0.999847695156391,-0.0174524064372836));
#38441=DIRECTION('center_axis',(0.,-1.,0.));
#38442=DIRECTION('ref_axis',(-1.,0.,1.38777878078144E-14));
#38443=DIRECTION('',(0.0174524064372836,-0.999847695156391,-1.82804254181044E-16));
#38444=DIRECTION('center_axis',(0.999847695156391,0.0174524064372835,-1.04728487079716E-14));
#38445=DIRECTION('ref_axis',(0.0174524064372835,-0.999847695156391,-1.82804254181044E-16));
#38446=DIRECTION('',(0.0174524064372836,-0.999847695156391,-1.82804254181044E-16));
#38447=DIRECTION('center_axis',(0.,-1.,0.));
#38448=DIRECTION('ref_axis',(-1.,0.,1.38777878078144E-14));
#38449=DIRECTION('',(1.82804254181044E-16,-0.999847695156391,0.0174524064372836));
#38450=DIRECTION('center_axis',(1.04728487079716E-14,0.0174524064372835,
0.999847695156391));
#38451=DIRECTION('ref_axis',(-1.82804254181044E-16,0.999847695156391,-0.0174524064372835));
#38452=DIRECTION('',(1.82804254181044E-16,-0.999847695156391,0.0174524064372836));
#38453=DIRECTION('center_axis',(0.,-1.,0.));
#38454=DIRECTION('ref_axis',(-1.,0.,1.38777878078145E-14));
#38455=DIRECTION('',(-0.0174524064372836,-0.999847695156391,1.82804254181044E-16));
#38456=DIRECTION('center_axis',(-0.999847695156391,0.0174524064372835,1.04728487079716E-14));
#38457=DIRECTION('ref_axis',(0.0174524064372835,0.999847695156391,-1.82804254181044E-16));
#38458=DIRECTION('center_axis',(0.,-1.,0.));
#38459=DIRECTION('ref_axis',(-1.,0.,1.38777878078145E-14));
#38460=DIRECTION('',(-1.82804254181044E-16,-0.999847695156391,-0.0174524064372836));
#38461=DIRECTION('',(-0.0174524064372836,-0.999847695156391,1.82804254181044E-16));
#38462=DIRECTION('center_axis',(-1.04728487079716E-14,0.0174524064372835,
-0.999847695156391));
#38463=DIRECTION('ref_axis',(-1.82804254181044E-16,-0.999847695156391,-0.0174524064372835));
#38464=DIRECTION('',(-1.82804254181044E-16,-0.999847695156391,-0.0174524064372836));
#38465=DIRECTION('center_axis',(0.,-1.,0.));
#38466=DIRECTION('ref_axis',(-1.,0.,1.38777878078144E-14));
#38467=DIRECTION('',(0.0174524064372836,-0.999847695156391,-1.82804254181044E-16));
#38468=DIRECTION('center_axis',(0.999847695156391,0.0174524064372835,-1.04728487079716E-14));
#38469=DIRECTION('ref_axis',(0.0174524064372835,-0.999847695156391,-1.82804254181044E-16));
#38470=DIRECTION('',(0.0174524064372836,-0.999847695156391,-1.82804254181044E-16));
#38471=DIRECTION('center_axis',(0.,-1.,0.));
#38472=DIRECTION('ref_axis',(-1.,0.,1.38777878078144E-14));
#38473=DIRECTION('',(1.82804254181044E-16,-0.999847695156391,0.0174524064372836));
#38474=DIRECTION('center_axis',(1.04728487079716E-14,0.0174524064372835,
0.999847695156391));
#38475=DIRECTION('ref_axis',(-1.82804254181044E-16,0.999847695156391,-0.0174524064372835));
#38476=DIRECTION('',(1.82804254181044E-16,-0.999847695156391,0.0174524064372836));
#38477=DIRECTION('center_axis',(0.,-1.,0.));
#38478=DIRECTION('ref_axis',(-1.,0.,1.38777878078144E-14));
#38479=DIRECTION('',(-0.0174524064372836,-0.999847695156391,1.82804254181044E-16));
#38480=DIRECTION('center_axis',(-0.999847695156391,0.0174524064372835,1.04728487079716E-14));
#38481=DIRECTION('ref_axis',(0.0174524064372835,0.999847695156391,-1.82804254181044E-16));
#38482=DIRECTION('center_axis',(0.,-1.,0.));
#38483=DIRECTION('ref_axis',(-1.,0.,1.38777878078144E-14));
#38484=DIRECTION('',(-1.82804254181044E-16,-0.999847695156391,-0.0174524064372836));
#38485=DIRECTION('',(-0.0174524064372836,-0.999847695156391,1.82804254181044E-16));
#38486=DIRECTION('center_axis',(-1.04728487079716E-14,0.0174524064372835,
-0.999847695156391));
#38487=DIRECTION('ref_axis',(-1.82804254181044E-16,-0.999847695156391,-0.0174524064372835));
#38488=DIRECTION('',(-1.82804254181044E-16,-0.999847695156391,-0.0174524064372836));
#38489=DIRECTION('center_axis',(0.,-1.,0.));
#38490=DIRECTION('ref_axis',(-1.,0.,1.38777878078144E-14));
#38491=DIRECTION('',(0.0174524064372836,-0.999847695156391,-1.82804254181044E-16));
#38492=DIRECTION('center_axis',(0.999847695156391,0.0174524064372835,-1.04728487079716E-14));
#38493=DIRECTION('ref_axis',(0.0174524064372835,-0.999847695156391,-1.82804254181044E-16));
#38494=DIRECTION('',(0.0174524064372836,-0.999847695156391,-1.82804254181044E-16));
#38495=DIRECTION('center_axis',(0.,-1.,0.));
#38496=DIRECTION('ref_axis',(-1.,0.,1.38777878078144E-14));
#38497=DIRECTION('',(1.82804254181044E-16,-0.999847695156391,0.0174524064372836));
#38498=DIRECTION('center_axis',(1.04728487079716E-14,0.0174524064372835,
0.999847695156391));
#38499=DIRECTION('ref_axis',(-1.82804254181044E-16,0.999847695156391,-0.0174524064372835));
#38500=DIRECTION('',(1.82804254181044E-16,-0.999847695156391,0.0174524064372836));
#38501=DIRECTION('center_axis',(0.,-1.,0.));
#38502=DIRECTION('ref_axis',(-1.,0.,1.38777878078144E-14));
#38503=DIRECTION('',(-0.0174524064372836,-0.999847695156391,1.82804254181044E-16));
#38504=DIRECTION('center_axis',(-0.999847695156391,0.0174524064372835,1.04728487079716E-14));
#38505=DIRECTION('ref_axis',(0.0174524064372835,0.999847695156391,-1.82804254181044E-16));
#38506=DIRECTION('center_axis',(0.,-1.,0.));
#38507=DIRECTION('ref_axis',(-1.,0.,1.38777878078144E-14));
#38508=DIRECTION('',(-0.0174524064372836,-0.999847695156391,0.));
#38509=DIRECTION('',(-1.82804254181044E-16,-0.999847695156391,-0.0174524064372836));
#38510=DIRECTION('center_axis',(-1.04728487079716E-14,0.0174524064372835,
-0.999847695156391));
#38511=DIRECTION('ref_axis',(-1.82804254181044E-16,-0.999847695156391,-0.0174524064372835));
#38512=DIRECTION('',(-1.82804254181044E-16,-0.999847695156391,-0.0174524064372836));
#38513=DIRECTION('center_axis',(0.,-1.,0.));
#38514=DIRECTION('ref_axis',(-1.,0.,1.38777878078144E-14));
#38515=DIRECTION('',(0.0174524064372836,-0.999847695156391,-1.82804254181044E-16));
#38516=DIRECTION('center_axis',(0.999847695156391,0.0174524064372835,-1.04728487079716E-14));
#38517=DIRECTION('ref_axis',(0.0174524064372835,-0.999847695156391,-1.82804254181044E-16));
#38518=DIRECTION('',(0.0174524064372836,-0.999847695156391,-1.82804254181044E-16));
#38519=DIRECTION('center_axis',(0.,-1.,0.));
#38520=DIRECTION('ref_axis',(-1.,0.,1.38777878078144E-14));
#38521=DIRECTION('',(0.,-0.999847695156391,0.0174524064372836));
#38522=DIRECTION('center_axis',(0.,-1.,0.));
#38523=DIRECTION('ref_axis',(-1.,0.,0.));
#38524=DIRECTION('',(-1.82804254181044E-16,-0.999847695156391,-0.0174524064372836));
#38525=DIRECTION('',(-0.0174524064372836,-0.999847695156391,1.82804254181044E-16));
#38526=DIRECTION('center_axis',(-1.04728487079716E-14,0.0174524064372835,
-0.999847695156391));
#38527=DIRECTION('ref_axis',(-1.82804254181044E-16,-0.999847695156391,-0.0174524064372835));
#38528=DIRECTION('',(-1.82804254181044E-16,-0.999847695156391,-0.0174524064372836));
#38529=DIRECTION('center_axis',(0.,-1.,0.));
#38530=DIRECTION('ref_axis',(-1.,0.,0.));
#38531=DIRECTION('',(0.0174524064372836,-0.999847695156391,-1.82804254181044E-16));
#38532=DIRECTION('center_axis',(0.999847695156391,0.0174524064372835,-1.04728487079716E-14));
#38533=DIRECTION('ref_axis',(0.0174524064372835,-0.999847695156391,-1.82804254181044E-16));
#38534=DIRECTION('',(0.0174524064372836,-0.999847695156391,-1.82804254181044E-16));
#38535=DIRECTION('center_axis',(0.,-1.,0.));
#38536=DIRECTION('ref_axis',(-1.,0.,1.38777878078144E-14));
#38537=DIRECTION('',(1.82804254181044E-16,-0.999847695156391,0.0174524064372836));
#38538=DIRECTION('center_axis',(1.04728487079716E-14,0.0174524064372835,
0.999847695156391));
#38539=DIRECTION('ref_axis',(-1.82804254181044E-16,0.999847695156391,-0.0174524064372835));
#38540=DIRECTION('',(1.82804254181044E-16,-0.999847695156391,0.0174524064372836));
#38541=DIRECTION('center_axis',(0.,-1.,0.));
#38542=DIRECTION('ref_axis',(-1.,0.,1.38777878078144E-14));
#38543=DIRECTION('',(-0.0174524064372836,-0.999847695156391,1.82804254181044E-16));
#38544=DIRECTION('center_axis',(-0.999847695156391,0.0174524064372835,1.04728487079716E-14));
#38545=DIRECTION('ref_axis',(0.0174524064372835,0.999847695156391,-1.82804254181044E-16));
#38546=DIRECTION('center_axis',(0.,-1.,0.));
#38547=DIRECTION('ref_axis',(-1.,0.,0.));
#38548=DIRECTION('',(-1.82804254181044E-16,-0.999847695156391,-0.0174524064372836));
#38549=DIRECTION('',(-0.0174524064372836,-0.999847695156391,1.82804254181044E-16));
#38550=DIRECTION('center_axis',(-1.04728487079716E-14,0.0174524064372835,
-0.999847695156391));
#38551=DIRECTION('ref_axis',(-1.82804254181044E-16,-0.999847695156391,-0.0174524064372835));
#38552=DIRECTION('',(-1.82804254181044E-16,-0.999847695156391,-0.0174524064372836));
#38553=DIRECTION('center_axis',(0.,-1.,0.));
#38554=DIRECTION('ref_axis',(-1.,0.,0.));
#38555=DIRECTION('',(0.0174524064372836,-0.999847695156391,-1.82804254181044E-16));
#38556=DIRECTION('center_axis',(0.999847695156391,0.0174524064372835,-1.04728487079716E-14));
#38557=DIRECTION('ref_axis',(0.0174524064372835,-0.999847695156391,-1.82804254181044E-16));
#38558=DIRECTION('',(0.0174524064372836,-0.999847695156391,-1.82804254181044E-16));
#38559=DIRECTION('center_axis',(0.,-1.,0.));
#38560=DIRECTION('ref_axis',(-1.,0.,0.));
#38561=DIRECTION('',(1.82804254181044E-16,-0.999847695156391,0.0174524064372836));
#38562=DIRECTION('center_axis',(1.04728487079716E-14,0.0174524064372835,
0.999847695156391));
#38563=DIRECTION('ref_axis',(-1.82804254181044E-16,0.999847695156391,-0.0174524064372835));
#38564=DIRECTION('',(1.82804254181044E-16,-0.999847695156391,0.0174524064372836));
#38565=DIRECTION('center_axis',(0.,-1.,0.));
#38566=DIRECTION('ref_axis',(-1.,0.,0.));
#38567=DIRECTION('',(-0.0174524064372836,-0.999847695156391,1.82804254181044E-16));
#38568=DIRECTION('center_axis',(-0.999847695156391,0.0174524064372835,1.04728487079716E-14));
#38569=DIRECTION('ref_axis',(0.0174524064372835,0.999847695156391,-1.82804254181044E-16));
#38570=DIRECTION('center_axis',(0.999847695156391,0.0174524064372835,-1.04728487079716E-14));
#38571=DIRECTION('ref_axis',(0.0174524064372835,-0.999847695156391,-1.82804254181044E-16));
#38572=DIRECTION('',(0.0174524064372836,-0.999847695156391,-1.82804254181044E-16));
#38573=DIRECTION('',(-0.0174524064372832,0.999847695156391,1.82804254181041E-16));
#38574=DIRECTION('center_axis',(0.,-1.,0.));
#38575=DIRECTION('ref_axis',(-1.,0.,0.));
#38576=DIRECTION('',(1.82804254181044E-16,-0.999847695156391,0.0174524064372836));
#38577=DIRECTION('center_axis',(1.04728487079716E-14,0.0174524064372835,
0.999847695156391));
#38578=DIRECTION('ref_axis',(-1.82804254181044E-16,0.999847695156391,-0.0174524064372835));
#38579=DIRECTION('',(1.82804254181044E-16,-0.999847695156391,0.0174524064372836));
#38580=DIRECTION('center_axis',(0.,-1.,0.));
#38581=DIRECTION('ref_axis',(-1.,0.,0.));
#38582=DIRECTION('',(-0.0174524064372836,-0.999847695156391,1.82804254181044E-16));
#38583=DIRECTION('center_axis',(-0.999847695156391,0.0174524064372835,1.04728487079716E-14));
#38584=DIRECTION('ref_axis',(0.0174524064372835,0.999847695156391,-1.82804254181044E-16));
#38585=DIRECTION('',(-0.0174524064372835,-0.999847695156391,1.82804254181044E-16));
#38586=DIRECTION('center_axis',(0.,-1.,0.));
#38587=DIRECTION('ref_axis',(-1.,0.,1.38777878078144E-14));
#38588=DIRECTION('',(-1.82804254181044E-16,-0.999847695156391,-0.0174524064372836));
#38589=DIRECTION('',(-0.0174524064372836,-0.999847695156391,1.82804254181044E-16));
#38590=DIRECTION('center_axis',(-1.04728487079716E-14,0.0174524064372835,
-0.999847695156391));
#38591=DIRECTION('ref_axis',(-1.82804254181044E-16,-0.999847695156391,-0.0174524064372835));
#38592=DIRECTION('',(-1.82804254181044E-16,-0.999847695156391,-0.0174524064372836));
#38593=DIRECTION('center_axis',(0.,-1.,0.));
#38594=DIRECTION('ref_axis',(-1.,0.,1.38777878078144E-14));
#38595=DIRECTION('',(0.0174524064372836,-0.999847695156391,-1.82804254181044E-16));
#38596=DIRECTION('center_axis',(0.999847695156391,0.0174524064372835,-1.04728487079716E-14));
#38597=DIRECTION('ref_axis',(0.0174524064372835,-0.999847695156391,-1.82804254181044E-16));
#38598=DIRECTION('',(0.0174524064372836,-0.999847695156391,-1.82804254181044E-16));
#38599=DIRECTION('center_axis',(0.,-1.,0.));
#38600=DIRECTION('ref_axis',(-1.,0.,1.38777878078144E-14));
#38601=DIRECTION('',(1.82804254181044E-16,-0.999847695156391,0.0174524064372836));
#38602=DIRECTION('center_axis',(1.04728487079716E-14,0.0174524064372835,
0.999847695156391));
#38603=DIRECTION('ref_axis',(-1.82804254181044E-16,0.999847695156391,-0.0174524064372835));
#38604=DIRECTION('',(1.82804254181044E-16,-0.999847695156391,0.0174524064372836));
#38605=DIRECTION('center_axis',(0.,-1.,0.));
#38606=DIRECTION('ref_axis',(-1.,0.,1.38777878078144E-14));
#38607=DIRECTION('',(-0.0174524064372836,-0.999847695156391,1.82804254181044E-16));
#38608=DIRECTION('center_axis',(-0.999847695156391,0.0174524064372835,1.04728487079716E-14));
#38609=DIRECTION('ref_axis',(0.0174524064372835,0.999847695156391,-1.82804254181044E-16));
#38610=DIRECTION('center_axis',(0.,-1.,0.));
#38611=DIRECTION('ref_axis',(-1.,0.,1.38777878078144E-14));
#38612=DIRECTION('',(-1.82804254181044E-16,-0.999847695156391,-0.0174524064372836));
#38613=DIRECTION('',(-0.0174524064372836,-0.999847695156391,1.82804254181044E-16));
#38614=DIRECTION('center_axis',(-1.04728487079716E-14,0.0174524064372835,
-0.999847695156391));
#38615=DIRECTION('ref_axis',(-1.82804254181044E-16,-0.999847695156391,-0.0174524064372835));
#38616=DIRECTION('',(-1.82804254181044E-16,-0.999847695156391,-0.0174524064372836));
#38617=DIRECTION('center_axis',(0.,-1.,0.));
#38618=DIRECTION('ref_axis',(-1.,0.,1.38777878078144E-14));
#38619=DIRECTION('',(0.0174524064372836,-0.999847695156391,-1.82804254181044E-16));
#38620=DIRECTION('center_axis',(0.999847695156391,0.0174524064372835,-1.04728487079716E-14));
#38621=DIRECTION('ref_axis',(0.0174524064372835,-0.999847695156391,-1.82804254181044E-16));
#38622=DIRECTION('',(0.0174524064372836,-0.999847695156391,-1.82804254181044E-16));
#38623=DIRECTION('center_axis',(0.,-1.,0.));
#38624=DIRECTION('ref_axis',(-1.,0.,1.38777878078144E-14));
#38625=DIRECTION('',(1.82804254181044E-16,-0.999847695156391,0.0174524064372836));
#38626=DIRECTION('center_axis',(1.04728487079716E-14,0.0174524064372835,
0.999847695156391));
#38627=DIRECTION('ref_axis',(-1.82804254181044E-16,0.999847695156391,-0.0174524064372835));
#38628=DIRECTION('',(1.82804254181044E-16,-0.999847695156391,0.0174524064372836));
#38629=DIRECTION('center_axis',(0.,-1.,0.));
#38630=DIRECTION('ref_axis',(-1.,0.,1.38777878078144E-14));
#38631=DIRECTION('',(-0.0174524064372836,-0.999847695156391,1.82804254181044E-16));
#38632=DIRECTION('center_axis',(-0.999847695156391,0.0174524064372835,1.04728487079716E-14));
#38633=DIRECTION('ref_axis',(0.0174524064372835,0.999847695156391,-1.82804254181044E-16));
#38634=DIRECTION('center_axis',(0.,-1.,0.));
#38635=DIRECTION('ref_axis',(-1.,0.,1.38777878078144E-14));
#38636=DIRECTION('',(-0.0174524064372836,-0.999847695156391,0.));
#38637=DIRECTION('',(-1.82804254181044E-16,-0.999847695156391,-0.0174524064372836));
#38638=DIRECTION('center_axis',(-1.04728487079716E-14,0.0174524064372835,
-0.999847695156391));
#38639=DIRECTION('ref_axis',(-1.82804254181044E-16,-0.999847695156391,-0.0174524064372835));
#38640=DIRECTION('',(-1.82804254181044E-16,-0.999847695156391,-0.0174524064372836));
#38641=DIRECTION('center_axis',(0.,-1.,0.));
#38642=DIRECTION('ref_axis',(-1.,0.,1.38777878078144E-14));
#38643=DIRECTION('',(0.0174524064372836,-0.999847695156391,-1.82804254181044E-16));
#38644=DIRECTION('center_axis',(0.999847695156391,0.0174524064372835,-1.04728487079716E-14));
#38645=DIRECTION('ref_axis',(0.0174524064372835,-0.999847695156391,-1.82804254181044E-16));
#38646=DIRECTION('',(0.0174524064372836,-0.999847695156391,-1.82804254181044E-16));
#38647=DIRECTION('center_axis',(0.,-1.,0.));
#38648=DIRECTION('ref_axis',(-1.,0.,1.38777878078144E-14));
#38649=DIRECTION('',(0.,-0.999847695156391,0.0174524064372836));
#38650=DIRECTION('center_axis',(0.,-1.,0.));
#38651=DIRECTION('ref_axis',(-1.,0.,0.));
#38652=DIRECTION('',(-1.82804254181044E-16,-0.999847695156391,-0.0174524064372836));
#38653=DIRECTION('',(-0.0174524064372836,-0.999847695156391,1.82804254181044E-16));
#38654=DIRECTION('center_axis',(-1.04728487079716E-14,0.0174524064372835,
-0.999847695156391));
#38655=DIRECTION('ref_axis',(-1.82804254181044E-16,-0.999847695156391,-0.0174524064372835));
#38656=DIRECTION('',(-1.82804254181044E-16,-0.999847695156391,-0.0174524064372836));
#38657=DIRECTION('center_axis',(0.,-1.,0.));
#38658=DIRECTION('ref_axis',(-1.,0.,0.));
#38659=DIRECTION('',(0.0174524064372836,-0.999847695156391,-1.82804254181044E-16));
#38660=DIRECTION('center_axis',(0.999847695156391,0.0174524064372835,-1.04728487079716E-14));
#38661=DIRECTION('ref_axis',(0.0174524064372835,-0.999847695156391,-1.82804254181044E-16));
#38662=DIRECTION('',(0.0174524064372836,-0.999847695156391,-1.82804254181044E-16));
#38663=DIRECTION('center_axis',(0.,-1.,0.));
#38664=DIRECTION('ref_axis',(-1.,0.,1.38777878078144E-14));
#38665=DIRECTION('',(1.82804254181044E-16,-0.999847695156391,0.0174524064372836));
#38666=DIRECTION('center_axis',(1.04728487079716E-14,0.0174524064372835,
0.999847695156391));
#38667=DIRECTION('ref_axis',(-1.82804254181044E-16,0.999847695156391,-0.0174524064372835));
#38668=DIRECTION('',(1.82804254181044E-16,-0.999847695156391,0.0174524064372836));
#38669=DIRECTION('center_axis',(0.,-1.,0.));
#38670=DIRECTION('ref_axis',(-1.,0.,1.38777878078144E-14));
#38671=DIRECTION('',(-0.0174524064372836,-0.999847695156391,1.82804254181044E-16));
#38672=DIRECTION('center_axis',(-0.999847695156391,0.0174524064372835,1.04728487079716E-14));
#38673=DIRECTION('ref_axis',(0.0174524064372835,0.999847695156391,-1.82804254181044E-16));
#38674=DIRECTION('center_axis',(0.,-1.,0.));
#38675=DIRECTION('ref_axis',(-1.,0.,0.));
#38676=DIRECTION('',(-1.82804254181044E-16,-0.999847695156391,-0.0174524064372836));
#38677=DIRECTION('',(-0.0174524064372836,-0.999847695156391,1.82804254181044E-16));
#38678=DIRECTION('center_axis',(-1.04728487079716E-14,0.0174524064372835,
-0.999847695156391));
#38679=DIRECTION('ref_axis',(-1.82804254181044E-16,-0.999847695156391,-0.0174524064372835));
#38680=DIRECTION('',(-1.82804254181044E-16,-0.999847695156391,-0.0174524064372836));
#38681=DIRECTION('center_axis',(0.,-1.,0.));
#38682=DIRECTION('ref_axis',(-1.,0.,0.));
#38683=DIRECTION('',(0.0174524064372836,-0.999847695156391,-1.82804254181044E-16));
#38684=DIRECTION('center_axis',(0.999847695156391,0.0174524064372835,-1.04728487079716E-14));
#38685=DIRECTION('ref_axis',(0.0174524064372835,-0.999847695156391,-1.82804254181044E-16));
#38686=DIRECTION('',(0.0174524064372836,-0.999847695156391,-1.82804254181044E-16));
#38687=DIRECTION('center_axis',(0.,-1.,0.));
#38688=DIRECTION('ref_axis',(-1.,0.,0.));
#38689=DIRECTION('',(1.82804254181044E-16,-0.999847695156391,0.0174524064372836));
#38690=DIRECTION('center_axis',(1.04728487079716E-14,0.0174524064372835,
0.999847695156391));
#38691=DIRECTION('ref_axis',(-1.82804254181044E-16,0.999847695156391,-0.0174524064372835));
#38692=DIRECTION('',(1.82804254181044E-16,-0.999847695156391,0.0174524064372836));
#38693=DIRECTION('center_axis',(0.,-1.,0.));
#38694=DIRECTION('ref_axis',(-1.,0.,0.));
#38695=DIRECTION('',(-0.0174524064372836,-0.999847695156391,1.82804254181044E-16));
#38696=DIRECTION('center_axis',(-0.999847695156391,0.0174524064372835,1.04728487079716E-14));
#38697=DIRECTION('ref_axis',(0.0174524064372835,0.999847695156391,-1.82804254181044E-16));
#38698=DIRECTION('center_axis',(0.,-1.,0.));
#38699=DIRECTION('ref_axis',(-1.,0.,0.));
#38700=DIRECTION('',(1.82804254181044E-16,-0.999847695156391,0.0174524064372836));
#38701=DIRECTION('center_axis',(1.04728487079716E-14,0.0174524064372835,
0.999847695156391));
#38702=DIRECTION('ref_axis',(-1.82804254181044E-16,0.999847695156391,-0.0174524064372835));
#38703=DIRECTION('',(0.0429049602886523,0.998926993621574,-0.0174363355322385));
#38704=DIRECTION('center_axis',(0.,-1.,0.));
#38705=DIRECTION('ref_axis',(-1.,0.,1.38777878078144E-14));
#38706=DIRECTION('',(-1.82804254181044E-16,-0.999847695156391,-0.0174524064372836));
#38707=DIRECTION('',(-0.0174524064372836,-0.999847695156391,1.82804254181044E-16));
#38708=DIRECTION('center_axis',(-1.04728487079716E-14,0.0174524064372835,
-0.999847695156391));
#38709=DIRECTION('ref_axis',(-1.82804254181044E-16,-0.999847695156391,-0.0174524064372835));
#38710=DIRECTION('',(-1.82804254181044E-16,-0.999847695156391,-0.0174524064372836));
#38711=DIRECTION('center_axis',(0.,-1.,0.));
#38712=DIRECTION('ref_axis',(-1.,0.,1.38777878078144E-14));
#38713=DIRECTION('',(0.0174524064372836,-0.999847695156391,-1.82804254181044E-16));
#38714=DIRECTION('center_axis',(0.999847695156391,0.0174524064372835,-1.04728487079716E-14));
#38715=DIRECTION('ref_axis',(0.0174524064372835,-0.999847695156391,-1.82804254181044E-16));
#38716=DIRECTION('',(0.0174524064372836,-0.999847695156391,-1.82804254181044E-16));
#38717=DIRECTION('center_axis',(0.,-1.,0.));
#38718=DIRECTION('ref_axis',(-1.,0.,1.38777878078144E-14));
#38719=DIRECTION('',(1.82804254181044E-16,-0.999847695156391,0.0174524064372836));
#38720=DIRECTION('center_axis',(1.04728487079716E-14,0.0174524064372835,
0.999847695156391));
#38721=DIRECTION('ref_axis',(-1.82804254181044E-16,0.999847695156391,-0.0174524064372835));
#38722=DIRECTION('',(1.82804254181044E-16,-0.999847695156391,0.0174524064372836));
#38723=DIRECTION('center_axis',(0.,-1.,0.));
#38724=DIRECTION('ref_axis',(-1.,0.,1.38777878078144E-14));
#38725=DIRECTION('',(-0.0174524064372836,-0.999847695156391,1.82804254181044E-16));
#38726=DIRECTION('center_axis',(-0.999847695156391,0.0174524064372835,1.04728487079716E-14));
#38727=DIRECTION('ref_axis',(0.0174524064372835,0.999847695156391,-1.82804254181044E-16));
#38728=DIRECTION('center_axis',(0.,-1.,0.));
#38729=DIRECTION('ref_axis',(-1.,0.,0.));
#38730=DIRECTION('',(-1.82804254181044E-16,-0.999847695156391,-0.0174524064372836));
#38731=DIRECTION('',(-0.0174524064372836,-0.999847695156391,1.82804254181044E-16));
#38732=DIRECTION('center_axis',(-1.04728487079716E-14,0.0174524064372835,
-0.999847695156391));
#38733=DIRECTION('ref_axis',(-1.82804254181044E-16,-0.999847695156391,-0.0174524064372835));
#38734=DIRECTION('',(-1.82804254181044E-16,-0.999847695156391,-0.0174524064372836));
#38735=DIRECTION('center_axis',(0.,-1.,0.));
#38736=DIRECTION('ref_axis',(-1.,0.,0.));
#38737=DIRECTION('',(0.0174524064372836,-0.999847695156391,-1.82804254181044E-16));
#38738=DIRECTION('center_axis',(0.999847695156391,0.0174524064372835,-1.04728487079716E-14));
#38739=DIRECTION('ref_axis',(0.0174524064372835,-0.999847695156391,-1.82804254181044E-16));
#38740=DIRECTION('',(0.0174524064372836,-0.999847695156391,-1.82804254181044E-16));
#38741=DIRECTION('center_axis',(0.,-1.,0.));
#38742=DIRECTION('ref_axis',(-1.,0.,1.38777878078144E-14));
#38743=DIRECTION('',(1.82804254181044E-16,-0.999847695156391,0.0174524064372836));
#38744=DIRECTION('center_axis',(1.04728487079716E-14,0.0174524064372835,
0.999847695156391));
#38745=DIRECTION('ref_axis',(-1.82804254181044E-16,0.999847695156391,-0.0174524064372835));
#38746=DIRECTION('',(1.82804254181044E-16,-0.999847695156391,0.0174524064372836));
#38747=DIRECTION('center_axis',(0.,-1.,0.));
#38748=DIRECTION('ref_axis',(-1.,0.,1.38777878078144E-14));
#38749=DIRECTION('',(-0.0174524064372836,-0.999847695156391,1.82804254181044E-16));
#38750=DIRECTION('center_axis',(-0.999847695156391,0.0174524064372835,1.04728487079716E-14));
#38751=DIRECTION('ref_axis',(0.0174524064372835,0.999847695156391,-1.82804254181044E-16));
#38752=DIRECTION('center_axis',(0.999847695156391,0.0174524064372835,-1.04728487079716E-14));
#38753=DIRECTION('ref_axis',(0.0174524064372835,-0.999847695156391,-1.82804254181044E-16));
#38754=DIRECTION('',(0.0174524064372836,-0.999847695156391,-1.82804254181044E-16));
#38755=DIRECTION('',(-0.0174524064372843,0.999847695156391,1.82804254181052E-16));
#38756=DIRECTION('center_axis',(0.,-1.,0.));
#38757=DIRECTION('ref_axis',(-1.,0.,0.));
#38758=DIRECTION('',(1.82804254181044E-16,-0.999847695156391,0.0174524064372836));
#38759=DIRECTION('center_axis',(1.04728487079716E-14,0.0174524064372835,
0.999847695156391));
#38760=DIRECTION('ref_axis',(-1.82804254181044E-16,0.999847695156391,-0.0174524064372835));
#38761=DIRECTION('',(1.82804254181044E-16,-0.999847695156391,0.0174524064372836));
#38762=DIRECTION('center_axis',(0.,-1.,0.));
#38763=DIRECTION('ref_axis',(-1.,0.,0.));
#38764=DIRECTION('',(-0.0174524064372836,-0.999847695156391,1.82804254181044E-16));
#38765=DIRECTION('center_axis',(-0.999847695156391,0.0174524064372835,1.04728487079716E-14));
#38766=DIRECTION('ref_axis',(0.0174524064372835,0.999847695156391,-1.82804254181044E-16));
#38767=DIRECTION('',(-0.0174524064372835,-0.999847695156391,1.82804254181044E-16));
#38768=DIRECTION('center_axis',(0.,-1.,0.));
#38769=DIRECTION('ref_axis',(-1.,0.,1.38777878078144E-14));
#38770=DIRECTION('',(-0.0174524064372836,-0.999847695156391,0.));
#38771=DIRECTION('',(-1.82804254181044E-16,-0.999847695156391,-0.0174524064372836));
#38772=DIRECTION('center_axis',(-1.04728487079716E-14,0.0174524064372835,
-0.999847695156391));
#38773=DIRECTION('ref_axis',(-1.82804254181044E-16,-0.999847695156391,-0.0174524064372835));
#38774=DIRECTION('',(-1.82804254181044E-16,-0.999847695156391,-0.0174524064372836));
#38775=DIRECTION('center_axis',(0.,-1.,0.));
#38776=DIRECTION('ref_axis',(-1.,0.,1.38777878078144E-14));
#38777=DIRECTION('',(0.0174524064372836,-0.999847695156391,-1.82804254181044E-16));
#38778=DIRECTION('center_axis',(0.999847695156391,0.0174524064372835,-1.04728487079716E-14));
#38779=DIRECTION('ref_axis',(0.0174524064372835,-0.999847695156391,-1.82804254181044E-16));
#38780=DIRECTION('',(0.0174524064372836,-0.999847695156391,-1.82804254181044E-16));
#38781=DIRECTION('center_axis',(0.,-1.,0.));
#38782=DIRECTION('ref_axis',(-1.,0.,1.38777878078144E-14));
#38783=DIRECTION('',(0.,-0.999847695156391,0.0174524064372836));
#38784=DIRECTION('center_axis',(-1.04728487079716E-14,0.0174524064372835,
-0.999847695156391));
#38785=DIRECTION('ref_axis',(-1.82804254181044E-16,-0.999847695156391,-0.0174524064372835));
#38786=DIRECTION('',(-1.82804254181044E-16,-0.999847695156391,-0.0174524064372836));
#38787=DIRECTION('',(1.82804254181052E-16,0.999847695156391,0.0174524064372843));
#38788=DIRECTION('center_axis',(0.,-1.,0.));
#38789=DIRECTION('ref_axis',(-1.,0.,0.));
#38790=DIRECTION('',(0.0174524064372836,-0.999847695156391,-1.82804254181044E-16));
#38791=DIRECTION('center_axis',(0.999847695156391,0.0174524064372835,-1.04728487079716E-14));
#38792=DIRECTION('ref_axis',(0.0174524064372835,-0.999847695156391,-1.82804254181044E-16));
#38793=DIRECTION('',(0.0174524064372836,-0.999847695156391,-1.82804254181044E-16));
#38794=DIRECTION('center_axis',(0.,-1.,0.));
#38795=DIRECTION('ref_axis',(-1.,0.,1.38777878078144E-14));
#38796=DIRECTION('',(0.,-0.999847695156391,0.0174524064372836));
#38797=DIRECTION('center_axis',(0.,-1.,0.));
#38798=DIRECTION('ref_axis',(-1.,0.,1.04744440165294E-14));
#38799=DIRECTION('',(-0.0129073664048688,-0.999847695156391,-0.0117467605297205));
#38800=DIRECTION('',(-0.0117467605297206,-0.999847695156391,-0.0129073664048687));
#38801=DIRECTION('center_axis',(0.,-1.,0.));
#38802=DIRECTION('ref_axis',(-1.,0.,1.04744440165294E-14));
#38803=DIRECTION('',(0.0104681761271215,0.999847695156391,0.0139643753538675));
#38804=DIRECTION('',(-0.00904534609485905,-0.999847695156391,-0.014925421417044));
#38805=DIRECTION('center_axis',(0.,1.,0.));
#38806=DIRECTION('ref_axis',(1.,0.,-1.04744440165294E-14));
#38807=DIRECTION('center_axis',(0.,-1.,0.));
#38808=DIRECTION('ref_axis',(-1.,0.,1.04744440165294E-14));
#38809=DIRECTION('',(-0.00416696553936403,-0.999847695156391,-0.0169476514197658));
#38810=DIRECTION('',(0.00558979557162643,0.999847695156391,0.0165330177499319));
#38811=DIRECTION('center_axis',(0.,-1.,0.));
#38812=DIRECTION('ref_axis',(-1.,0.,1.04744440165294E-14));
#38813=DIRECTION('',(0.00315060529387891,0.999847695156391,0.0171656685490056));
#38814=DIRECTION('',(-0.00172777526161649,-0.999847695156391,-0.0173666716182889));
#38815=DIRECTION('center_axis',(-0.999847695156391,0.0174524064372835,0.));
#38816=DIRECTION('ref_axis',(-0.0174524064372835,-0.999847695156391,0.));
#38817=DIRECTION('',(-0.0174524064372836,-0.999847695156391,0.));
#38818=DIRECTION('center_axis',(-0.999847695156391,0.0174524064372835,0.));
#38819=DIRECTION('ref_axis',(-0.0174524064372835,-0.999847695156391,0.));
#38820=DIRECTION('',(-0.0174524064372836,-0.999847695156391,0.));
#38821=DIRECTION('',(-0.0174524064372836,-0.999847695156391,0.));
#38822=DIRECTION('center_axis',(0.999847695156391,0.0174524064372835,0.));
#38823=DIRECTION('ref_axis',(-0.0174524064372835,0.999847695156391,0.));
#38824=DIRECTION('',(0.0174524064372836,-0.999847695156391,0.));
#38825=DIRECTION('',(0.0174524064372836,-0.999847695156391,0.));
#38826=DIRECTION('center_axis',(0.,-1.,0.));
#38827=DIRECTION('ref_axis',(0.,0.,-1.));
#38828=DIRECTION('',(0.,-0.999847695156391,-0.0174524064372836));
#38829=DIRECTION('center_axis',(0.,-1.,0.));
#38830=DIRECTION('ref_axis',(0.,0.,-1.));
#38831=DIRECTION('',(0.,-0.999847695156391,-0.0174524064372836));
#38832=DIRECTION('center_axis',(0.,0.0174524064372835,-0.999847695156391));
#38833=DIRECTION('ref_axis',(0.,0.999847695156391,0.0174524064372835));
#38834=DIRECTION('center_axis',(0.999847695156391,0.0174524064372835,0.));
#38835=DIRECTION('ref_axis',(-0.0174524064372835,0.999847695156391,0.));
#38836=DIRECTION('',(0.0174524064372836,-0.999847695156391,0.));
#38837=DIRECTION('',(0.0174524064372836,-0.999847695156391,0.));
#38838=DIRECTION('center_axis',(0.,-1.,0.));
#38839=DIRECTION('ref_axis',(0.,0.,-1.));
#38840=DIRECTION('',(0.,-0.999847695156391,-0.0174524064372836));
#38841=DIRECTION('center_axis',(0.,0.0174524064372835,-0.999847695156391));
#38842=DIRECTION('ref_axis',(0.,0.999847695156391,0.0174524064372835));
#38843=DIRECTION('',(0.000707054516478238,-0.999847416824134,-0.0174540294492986));
#38844=DIRECTION('center_axis',(-0.999847695156391,0.0174524064372835,0.));
#38845=DIRECTION('ref_axis',(-0.0174524064372835,-0.999847695156391,0.));
#38846=DIRECTION('',(-0.0174524064372836,-0.999847695156391,0.));
#38847=DIRECTION('',(-0.0174524064372836,-0.999847695156391,0.));
#38848=DIRECTION('center_axis',(0.999847695156391,0.0174524064372835,0.));
#38849=DIRECTION('ref_axis',(-0.0174524064372835,0.999847695156391,0.));
#38850=DIRECTION('',(0.0174524064372836,-0.999847695156391,0.));
#38851=DIRECTION('',(0.0174524064372836,-0.999847695156391,0.));
#38852=DIRECTION('center_axis',(0.,-1.,0.));
#38853=DIRECTION('ref_axis',(0.,0.,-1.));
#38854=DIRECTION('',(0.,-0.999847695156391,-0.0174524064372836));
#38855=DIRECTION('center_axis',(0.,-1.,0.));
#38856=DIRECTION('ref_axis',(0.,0.,-1.));
#38857=DIRECTION('',(0.,-0.999847695156391,-0.0174524064372836));
#38858=DIRECTION('center_axis',(0.,0.0174524064372835,-0.999847695156391));
#38859=DIRECTION('ref_axis',(0.,0.999847695156391,0.0174524064372835));
#38860=DIRECTION('center_axis',(-0.999847695156391,0.0174524064372835,0.));
#38861=DIRECTION('ref_axis',(-0.0174524064372835,-0.999847695156391,0.));
#38862=DIRECTION('',(-0.0174524064372836,-0.999847695156391,0.));
#38863=DIRECTION('',(-0.0174524064372836,-0.999847695156391,0.));
#38864=DIRECTION('center_axis',(0.999847695156391,0.0174524064372835,0.));
#38865=DIRECTION('ref_axis',(-0.0174524064372835,0.999847695156391,0.));
#38866=DIRECTION('',(0.0174524064372836,-0.999847695156391,0.));
#38867=DIRECTION('',(0.0174524064372836,-0.999847695156391,0.));
#38868=DIRECTION('center_axis',(0.,-1.,0.));
#38869=DIRECTION('ref_axis',(0.,0.,-1.));
#38870=DIRECTION('',(0.,-0.999847695156391,-0.0174524064372836));
#38871=DIRECTION('center_axis',(0.,-1.,0.));
#38872=DIRECTION('ref_axis',(0.,0.,-1.));
#38873=DIRECTION('',(0.,-0.999847695156391,-0.0174524064372836));
#38874=DIRECTION('center_axis',(0.,0.0174524064372835,-0.999847695156391));
#38875=DIRECTION('ref_axis',(0.,0.999847695156391,0.0174524064372835));
#38876=DIRECTION('center_axis',(-0.999847695156391,0.0174524064372835,0.));
#38877=DIRECTION('ref_axis',(-0.0174524064372835,-0.999847695156391,0.));
#38878=DIRECTION('',(-0.0174524064372836,-0.999847695156391,0.));
#38879=DIRECTION('',(-0.0174524064372836,-0.999847695156391,0.));
#38880=DIRECTION('center_axis',(0.999847695156391,0.0174524064372835,0.));
#38881=DIRECTION('ref_axis',(-0.0174524064372835,0.999847695156391,0.));
#38882=DIRECTION('',(0.0174524064372836,-0.999847695156391,0.));
#38883=DIRECTION('',(0.0174524064372836,-0.999847695156391,0.));
#38884=DIRECTION('center_axis',(0.,-1.,0.));
#38885=DIRECTION('ref_axis',(0.,0.,-1.));
#38886=DIRECTION('',(0.,-0.999847695156391,-0.0174524064372836));
#38887=DIRECTION('center_axis',(0.,-1.,0.));
#38888=DIRECTION('ref_axis',(0.,0.,-1.));
#38889=DIRECTION('',(0.,-0.999847695156391,-0.0174524064372836));
#38890=DIRECTION('center_axis',(0.,0.0174524064372835,-0.999847695156391));
#38891=DIRECTION('ref_axis',(0.,0.999847695156391,0.0174524064372835));
#38892=DIRECTION('center_axis',(-0.999847695156391,0.0174524064372835,0.));
#38893=DIRECTION('ref_axis',(-0.0174524064372835,-0.999847695156391,0.));
#38894=DIRECTION('',(-0.0174524064372836,-0.999847695156391,0.));
#38895=DIRECTION('',(-0.0174524064372836,-0.999847695156391,0.));
#38896=DIRECTION('center_axis',(0.999847695156391,0.0174524064372835,0.));
#38897=DIRECTION('ref_axis',(-0.0174524064372835,0.999847695156391,0.));
#38898=DIRECTION('',(0.0174524064372836,-0.999847695156391,0.));
#38899=DIRECTION('',(0.0174524064372836,-0.999847695156391,0.));
#38900=DIRECTION('center_axis',(0.,-1.,0.));
#38901=DIRECTION('ref_axis',(0.,0.,-1.));
#38902=DIRECTION('',(0.,-0.999847695156391,-0.0174524064372836));
#38903=DIRECTION('center_axis',(0.,-1.,0.));
#38904=DIRECTION('ref_axis',(0.,0.,-1.));
#38905=DIRECTION('',(0.,-0.999847695156391,-0.0174524064372836));
#38906=DIRECTION('center_axis',(0.,0.0174524064372835,-0.999847695156391));
#38907=DIRECTION('ref_axis',(0.,0.999847695156391,0.0174524064372835));
#38908=DIRECTION('center_axis',(-0.999847695156391,0.0174524064372835,0.));
#38909=DIRECTION('ref_axis',(-0.0174524064372835,-0.999847695156391,0.));
#38910=DIRECTION('',(-0.0174524064372836,-0.999847695156391,0.));
#38911=DIRECTION('',(-0.0174524064372836,-0.999847695156391,0.));
#38912=DIRECTION('center_axis',(0.999847695156391,0.0174524064372835,0.));
#38913=DIRECTION('ref_axis',(-0.0174524064372835,0.999847695156391,0.));
#38914=DIRECTION('',(0.0174524064372836,-0.999847695156391,0.));
#38915=DIRECTION('',(0.0174524064372836,-0.999847695156391,0.));
#38916=DIRECTION('center_axis',(0.,-1.,0.));
#38917=DIRECTION('ref_axis',(0.,0.,-1.));
#38918=DIRECTION('',(0.,-0.999847695156391,-0.0174524064372836));
#38919=DIRECTION('center_axis',(0.,-1.,0.));
#38920=DIRECTION('ref_axis',(0.,0.,-1.));
#38921=DIRECTION('',(0.,-0.999847695156391,-0.0174524064372836));
#38922=DIRECTION('center_axis',(0.,0.0174524064372835,-0.999847695156391));
#38923=DIRECTION('ref_axis',(0.,0.999847695156391,0.0174524064372835));
#38924=DIRECTION('center_axis',(-0.999847695156391,0.0174524064372835,0.));
#38925=DIRECTION('ref_axis',(-0.0174524064372835,-0.999847695156391,0.));
#38926=DIRECTION('',(-0.0174524064372836,-0.999847695156391,0.));
#38927=DIRECTION('center_axis',(0.,-1.,0.));
#38928=DIRECTION('ref_axis',(0.,0.,-1.));
#38929=DIRECTION('',(0.,-0.999847695156391,0.0174524064372836));
#38930=DIRECTION('center_axis',(0.,0.0174524064372835,0.999847695156391));
#38931=DIRECTION('ref_axis',(0.,-0.999847695156391,0.0174524064372835));
#38932=DIRECTION('center_axis',(0.,-1.,0.));
#38933=DIRECTION('ref_axis',(0.,0.,-1.));
#38934=DIRECTION('',(0.,-0.999847695156391,-0.0174524064372836));
#38935=DIRECTION('',(-0.0174524064372836,-0.999847695156391,0.));
#38936=DIRECTION('center_axis',(-0.999847695156391,0.0174524064372835,0.));
#38937=DIRECTION('ref_axis',(-0.0174524064372835,-0.999847695156391,0.));
#38938=DIRECTION('',(-0.0174524064372836,-0.999847695156391,0.));
#38939=DIRECTION('center_axis',(0.,-1.,0.));
#38940=DIRECTION('ref_axis',(0.,0.,-1.));
#38941=DIRECTION('',(0.,-0.999847695156391,0.0174524064372836));
#38942=DIRECTION('center_axis',(0.,0.0174524064372835,0.999847695156391));
#38943=DIRECTION('ref_axis',(0.,-0.999847695156391,0.0174524064372835));
#38944=DIRECTION('',(0.,-0.999847695156391,0.0174524064372836));
#38945=DIRECTION('center_axis',(0.,-1.,0.));
#38946=DIRECTION('ref_axis',(0.,0.,-1.));
#38947=DIRECTION('',(0.0174524064372836,-0.999847695156391,0.));
#38948=DIRECTION('center_axis',(0.999847695156391,0.0174524064372835,0.));
#38949=DIRECTION('ref_axis',(-0.0174524064372835,0.999847695156391,0.));
#38950=DIRECTION('',(0.0174524064372836,-0.999847695156391,0.));
#38951=DIRECTION('center_axis',(0.,-1.,0.));
#38952=DIRECTION('ref_axis',(0.,0.,-1.));
#38953=DIRECTION('',(0.,-0.999847695156391,-0.0174524064372836));
#38954=DIRECTION('center_axis',(0.,0.0174524064372835,-0.999847695156391));
#38955=DIRECTION('ref_axis',(0.,0.999847695156391,0.0174524064372835));
#38956=DIRECTION('center_axis',(0.,-1.,0.));
#38957=DIRECTION('ref_axis',(0.,0.,-1.));
#38958=DIRECTION('',(0.,-0.999847695156391,-0.0174524064372836));
#38959=DIRECTION('',(-0.0174524064372836,-0.999847695156391,0.));
#38960=DIRECTION('center_axis',(-0.999847695156391,0.0174524064372835,0.));
#38961=DIRECTION('ref_axis',(-0.0174524064372835,-0.999847695156391,0.));
#38962=DIRECTION('',(-0.0174524064372836,-0.999847695156391,0.));
#38963=DIRECTION('center_axis',(0.,-1.,0.));
#38964=DIRECTION('ref_axis',(0.,0.,-1.));
#38965=DIRECTION('',(0.,-0.999847695156391,0.0174524064372836));
#38966=DIRECTION('center_axis',(0.,0.0174524064372835,0.999847695156391));
#38967=DIRECTION('ref_axis',(0.,-0.999847695156391,0.0174524064372835));
#38968=DIRECTION('',(0.,-0.999847695156391,0.0174524064372836));
#38969=DIRECTION('center_axis',(0.,-1.,0.));
#38970=DIRECTION('ref_axis',(0.,0.,-1.));
#38971=DIRECTION('',(0.0174524064372836,-0.999847695156391,0.));
#38972=DIRECTION('center_axis',(0.999847695156391,0.0174524064372835,0.));
#38973=DIRECTION('ref_axis',(-0.0174524064372835,0.999847695156391,0.));
#38974=DIRECTION('',(0.0174524064372836,-0.999847695156391,0.));
#38975=DIRECTION('center_axis',(0.,-1.,0.));
#38976=DIRECTION('ref_axis',(0.,0.,-1.));
#38977=DIRECTION('',(0.,-0.999847695156391,-0.0174524064372836));
#38978=DIRECTION('center_axis',(0.,0.0174524064372835,-0.999847695156391));
#38979=DIRECTION('ref_axis',(0.,0.999847695156391,0.0174524064372835));
#38980=DIRECTION('center_axis',(0.,0.0174524064372835,0.999847695156391));
#38981=DIRECTION('ref_axis',(0.,-0.999847695156391,0.0174524064372835));
#38982=DIRECTION('',(0.,0.999847695156391,-0.0174524064372838));
#38983=DIRECTION('',(0.,-0.999847695156391,0.0174524064372836));
#38984=DIRECTION('center_axis',(0.,-1.,0.));
#38985=DIRECTION('ref_axis',(0.,0.,-1.));
#38986=DIRECTION('',(0.0174524064372836,-0.999847695156391,0.));
#38987=DIRECTION('center_axis',(0.999847695156391,0.0174524064372835,0.));
#38988=DIRECTION('ref_axis',(-0.0174524064372835,0.999847695156391,0.));
#38989=DIRECTION('',(0.0174524064372836,-0.999847695156391,0.));
#38990=DIRECTION('center_axis',(0.,-1.,0.));
#38991=DIRECTION('ref_axis',(0.,0.,-1.));
#38992=DIRECTION('',(0.,-0.999847695156391,-0.0174524064372836));
#38993=DIRECTION('center_axis',(0.,0.0174524064372835,-0.999847695156391));
#38994=DIRECTION('ref_axis',(0.,0.999847695156391,0.0174524064372835));
#38995=DIRECTION('',(0.,-0.999847695156391,-0.0174524064372835));
#38996=DIRECTION('center_axis',(0.,-1.,0.));
#38997=DIRECTION('ref_axis',(0.,0.,-1.));
#38998=DIRECTION('',(0.,-0.999847695156391,-0.0174524064372836));
#38999=DIRECTION('',(-0.0174524064372836,-0.999847695156391,0.));
#39000=DIRECTION('center_axis',(-0.999847695156391,0.0174524064372835,0.));
#39001=DIRECTION('ref_axis',(-0.0174524064372835,-0.999847695156391,0.));
#39002=DIRECTION('',(-0.0174524064372836,-0.999847695156391,0.));
#39003=DIRECTION('center_axis',(0.,-1.,0.));
#39004=DIRECTION('ref_axis',(0.,0.,-1.));
#39005=DIRECTION('',(0.,-0.999847695156391,0.0174524064372836));
#39006=DIRECTION('center_axis',(0.,0.0174524064372835,0.999847695156391));
#39007=DIRECTION('ref_axis',(0.,-0.999847695156391,0.0174524064372835));
#39008=DIRECTION('',(0.,-0.999847695156391,0.0174524064372836));
#39009=DIRECTION('center_axis',(0.,-1.,0.));
#39010=DIRECTION('ref_axis',(0.,0.,-1.));
#39011=DIRECTION('',(0.0174524064372836,-0.999847695156391,0.));
#39012=DIRECTION('center_axis',(0.999847695156391,0.0174524064372835,0.));
#39013=DIRECTION('ref_axis',(-0.0174524064372835,0.999847695156391,0.));
#39014=DIRECTION('',(0.0174524064372836,-0.999847695156391,0.));
#39015=DIRECTION('center_axis',(0.,-1.,0.));
#39016=DIRECTION('ref_axis',(0.,0.,-1.));
#39017=DIRECTION('',(0.,-0.999847695156391,-0.0174524064372836));
#39018=DIRECTION('center_axis',(0.,0.0174524064372835,-0.999847695156391));
#39019=DIRECTION('ref_axis',(0.,0.999847695156391,0.0174524064372835));
#39020=DIRECTION('center_axis',(0.,-1.,0.));
#39021=DIRECTION('ref_axis',(0.,0.,-1.));
#39022=DIRECTION('',(0.,-0.999847695156391,-0.0174524064372836));
#39023=DIRECTION('',(-0.0174524064372836,-0.999847695156391,0.));
#39024=DIRECTION('center_axis',(-0.999847695156391,0.0174524064372835,0.));
#39025=DIRECTION('ref_axis',(-0.0174524064372835,-0.999847695156391,0.));
#39026=DIRECTION('',(-0.0174524064372836,-0.999847695156391,0.));
#39027=DIRECTION('center_axis',(0.,-1.,0.));
#39028=DIRECTION('ref_axis',(0.,0.,-1.));
#39029=DIRECTION('',(0.,-0.999847695156391,0.0174524064372836));
#39030=DIRECTION('center_axis',(0.,0.0174524064372835,0.999847695156391));
#39031=DIRECTION('ref_axis',(0.,-0.999847695156391,0.0174524064372835));
#39032=DIRECTION('',(0.,-0.999847695156391,0.0174524064372836));
#39033=DIRECTION('center_axis',(0.,-1.,0.));
#39034=DIRECTION('ref_axis',(0.,0.,-1.));
#39035=DIRECTION('',(0.0174524064372836,-0.999847695156391,0.));
#39036=DIRECTION('center_axis',(0.999847695156391,0.0174524064372835,0.));
#39037=DIRECTION('ref_axis',(-0.0174524064372835,0.999847695156391,0.));
#39038=DIRECTION('',(0.0174524064372836,-0.999847695156391,0.));
#39039=DIRECTION('center_axis',(0.,-1.,0.));
#39040=DIRECTION('ref_axis',(0.,0.,-1.));
#39041=DIRECTION('',(0.,-0.999847695156391,-0.0174524064372836));
#39042=DIRECTION('center_axis',(0.,0.0174524064372835,-0.999847695156391));
#39043=DIRECTION('ref_axis',(0.,0.999847695156391,0.0174524064372835));
#39044=DIRECTION('center_axis',(0.,-1.,0.));
#39045=DIRECTION('ref_axis',(0.,0.,-1.));
#39046=DIRECTION('',(0.,-0.999847695156391,-0.0174524064372836));
#39047=DIRECTION('',(-0.0174524064372836,-0.999847695156391,0.));
#39048=DIRECTION('center_axis',(-0.999847695156391,0.0174524064372835,0.));
#39049=DIRECTION('ref_axis',(-0.0174524064372835,-0.999847695156391,0.));
#39050=DIRECTION('',(-0.0174524064372836,-0.999847695156391,0.));
#39051=DIRECTION('center_axis',(0.,-1.,0.));
#39052=DIRECTION('ref_axis',(0.,0.,-1.));
#39053=DIRECTION('',(0.,-0.999847695156391,0.0174524064372836));
#39054=DIRECTION('center_axis',(0.,0.0174524064372835,0.999847695156391));
#39055=DIRECTION('ref_axis',(0.,-0.999847695156391,0.0174524064372835));
#39056=DIRECTION('',(0.,-0.999847695156391,0.0174524064372836));
#39057=DIRECTION('center_axis',(0.,-1.,0.));
#39058=DIRECTION('ref_axis',(0.,0.,-1.));
#39059=DIRECTION('',(0.0174524064372836,-0.999847695156391,0.));
#39060=DIRECTION('center_axis',(0.999847695156391,0.0174524064372835,0.));
#39061=DIRECTION('ref_axis',(-0.0174524064372835,0.999847695156391,0.));
#39062=DIRECTION('',(0.0174524064372836,-0.999847695156391,0.));
#39063=DIRECTION('center_axis',(0.,-1.,0.));
#39064=DIRECTION('ref_axis',(0.,0.,-1.));
#39065=DIRECTION('',(0.,-0.999847695156391,-0.0174524064372836));
#39066=DIRECTION('center_axis',(0.,0.0174524064372835,-0.999847695156391));
#39067=DIRECTION('ref_axis',(0.,0.999847695156391,0.0174524064372835));
#39068=DIRECTION('center_axis',(-0.999847695156391,0.0174524064372835,0.));
#39069=DIRECTION('ref_axis',(-0.0174524064372835,-0.999847695156391,0.));
#39070=DIRECTION('',(-0.0174524064372836,-0.999847695156391,0.));
#39071=DIRECTION('center_axis',(0.,-1.,0.));
#39072=DIRECTION('ref_axis',(0.,0.,-1.));
#39073=DIRECTION('',(0.,-0.999847695156391,0.0174524064372836));
#39074=DIRECTION('center_axis',(0.,0.0174524064372835,0.999847695156391));
#39075=DIRECTION('ref_axis',(0.,-0.999847695156391,0.0174524064372835));
#39076=DIRECTION('center_axis',(0.,-1.,0.));
#39077=DIRECTION('ref_axis',(0.,0.,-1.));
#39078=DIRECTION('',(0.,-0.999847695156391,-0.0174524064372836));
#39079=DIRECTION('',(-0.0174524064372836,-0.999847695156391,0.));
#39080=DIRECTION('center_axis',(-0.999847695156391,0.0174524064372835,0.));
#39081=DIRECTION('ref_axis',(-0.0174524064372835,-0.999847695156391,0.));
#39082=DIRECTION('',(-0.0174524064372836,-0.999847695156391,0.));
#39083=DIRECTION('center_axis',(0.,-1.,0.));
#39084=DIRECTION('ref_axis',(0.,0.,-1.));
#39085=DIRECTION('',(0.,-0.999847695156391,0.0174524064372836));
#39086=DIRECTION('center_axis',(0.,0.0174524064372835,0.999847695156391));
#39087=DIRECTION('ref_axis',(0.,-0.999847695156391,0.0174524064372835));
#39088=DIRECTION('',(0.,-0.999847695156391,0.0174524064372836));
#39089=DIRECTION('center_axis',(0.,-1.,0.));
#39090=DIRECTION('ref_axis',(0.,0.,-1.));
#39091=DIRECTION('',(0.0174524064372836,-0.999847695156391,0.));
#39092=DIRECTION('center_axis',(0.999847695156391,0.0174524064372835,0.));
#39093=DIRECTION('ref_axis',(-0.0174524064372835,0.999847695156391,0.));
#39094=DIRECTION('',(0.0174524064372836,-0.999847695156391,0.));
#39095=DIRECTION('center_axis',(0.,-1.,0.));
#39096=DIRECTION('ref_axis',(0.,0.,-1.));
#39097=DIRECTION('',(0.,-0.999847695156391,-0.0174524064372836));
#39098=DIRECTION('center_axis',(0.,0.0174524064372835,-0.999847695156391));
#39099=DIRECTION('ref_axis',(0.,0.999847695156391,0.0174524064372835));
#39100=DIRECTION('center_axis',(0.,-1.,0.));
#39101=DIRECTION('ref_axis',(0.,0.,-1.));
#39102=DIRECTION('',(0.,-0.999847695156391,-0.0174524064372836));
#39103=DIRECTION('',(-0.0174524064372836,-0.999847695156391,0.));
#39104=DIRECTION('center_axis',(-0.999847695156391,0.0174524064372835,0.));
#39105=DIRECTION('ref_axis',(-0.0174524064372835,-0.999847695156391,0.));
#39106=DIRECTION('',(-0.0174524064372836,-0.999847695156391,0.));
#39107=DIRECTION('center_axis',(0.,-1.,0.));
#39108=DIRECTION('ref_axis',(0.,0.,-1.));
#39109=DIRECTION('',(0.,-0.999847695156391,0.0174524064372836));
#39110=DIRECTION('center_axis',(0.,0.0174524064372835,0.999847695156391));
#39111=DIRECTION('ref_axis',(0.,-0.999847695156391,0.0174524064372835));
#39112=DIRECTION('',(0.,-0.999847695156391,0.0174524064372836));
#39113=DIRECTION('center_axis',(0.,-1.,0.));
#39114=DIRECTION('ref_axis',(0.,0.,-1.));
#39115=DIRECTION('',(0.0174524064372836,-0.999847695156391,0.));
#39116=DIRECTION('center_axis',(0.999847695156391,0.0174524064372835,0.));
#39117=DIRECTION('ref_axis',(-0.0174524064372835,0.999847695156391,0.));
#39118=DIRECTION('',(0.0174524064372836,-0.999847695156391,0.));
#39119=DIRECTION('center_axis',(0.,-1.,0.));
#39120=DIRECTION('ref_axis',(0.,0.,-1.));
#39121=DIRECTION('',(0.,-0.999847695156391,-0.0174524064372836));
#39122=DIRECTION('center_axis',(0.,0.0174524064372835,-0.999847695156391));
#39123=DIRECTION('ref_axis',(0.,0.999847695156391,0.0174524064372835));
#39124=DIRECTION('center_axis',(0.,0.0174524064372835,0.999847695156391));
#39125=DIRECTION('ref_axis',(0.,-0.999847695156391,0.0174524064372835));
#39126=DIRECTION('',(0.,0.999847695156391,-0.0174524064372832));
#39127=DIRECTION('',(0.,-0.999847695156391,0.0174524064372836));
#39128=DIRECTION('center_axis',(0.,-1.,0.));
#39129=DIRECTION('ref_axis',(0.,0.,-1.));
#39130=DIRECTION('',(0.0174524064372836,-0.999847695156391,0.));
#39131=DIRECTION('center_axis',(0.999847695156391,0.0174524064372835,0.));
#39132=DIRECTION('ref_axis',(-0.0174524064372835,0.999847695156391,0.));
#39133=DIRECTION('',(0.0174524064372836,-0.999847695156391,0.));
#39134=DIRECTION('center_axis',(0.,-1.,0.));
#39135=DIRECTION('ref_axis',(0.,0.,-1.));
#39136=DIRECTION('',(0.,-0.999847695156391,-0.0174524064372836));
#39137=DIRECTION('center_axis',(0.,0.0174524064372835,-0.999847695156391));
#39138=DIRECTION('ref_axis',(0.,0.999847695156391,0.0174524064372835));
#39139=DIRECTION('',(0.,-0.999847695156391,-0.0174524064372835));
#39140=DIRECTION('center_axis',(0.,-1.,0.));
#39141=DIRECTION('ref_axis',(0.,0.,-1.));
#39142=DIRECTION('',(0.,-0.999847695156391,-0.0174524064372836));
#39143=DIRECTION('',(-0.0174524064372836,-0.999847695156391,0.));
#39144=DIRECTION('center_axis',(-0.999847695156391,0.0174524064372835,0.));
#39145=DIRECTION('ref_axis',(-0.0174524064372835,-0.999847695156391,0.));
#39146=DIRECTION('',(-0.0174524064372836,-0.999847695156391,0.));
#39147=DIRECTION('center_axis',(0.,-1.,0.));
#39148=DIRECTION('ref_axis',(0.,0.,-1.));
#39149=DIRECTION('',(0.,-0.999847695156391,0.0174524064372836));
#39150=DIRECTION('center_axis',(0.,0.0174524064372835,0.999847695156391));
#39151=DIRECTION('ref_axis',(0.,-0.999847695156391,0.0174524064372835));
#39152=DIRECTION('',(0.,-0.999847695156391,0.0174524064372836));
#39153=DIRECTION('center_axis',(0.,-1.,0.));
#39154=DIRECTION('ref_axis',(0.,0.,-1.));
#39155=DIRECTION('',(0.0174524064372836,-0.999847695156391,0.));
#39156=DIRECTION('center_axis',(0.999847695156391,0.0174524064372835,0.));
#39157=DIRECTION('ref_axis',(-0.0174524064372835,0.999847695156391,0.));
#39158=DIRECTION('',(0.0174524064372836,-0.999847695156391,0.));
#39159=DIRECTION('center_axis',(0.,-1.,0.));
#39160=DIRECTION('ref_axis',(0.,0.,-1.));
#39161=DIRECTION('',(0.,-0.999847695156391,-0.0174524064372836));
#39162=DIRECTION('center_axis',(0.,0.0174524064372835,-0.999847695156391));
#39163=DIRECTION('ref_axis',(0.,0.999847695156391,0.0174524064372835));
#39164=DIRECTION('center_axis',(0.,-1.,0.));
#39165=DIRECTION('ref_axis',(0.,0.,-1.));
#39166=DIRECTION('',(0.,-0.999847695156391,-0.0174524064372836));
#39167=DIRECTION('',(-0.0174524064372836,-0.999847695156391,0.));
#39168=DIRECTION('center_axis',(-0.999847695156391,0.0174524064372835,0.));
#39169=DIRECTION('ref_axis',(-0.0174524064372835,-0.999847695156391,0.));
#39170=DIRECTION('',(-0.0174524064372836,-0.999847695156391,0.));
#39171=DIRECTION('center_axis',(0.,-1.,0.));
#39172=DIRECTION('ref_axis',(0.,0.,-1.));
#39173=DIRECTION('',(0.,-0.999847695156391,0.0174524064372836));
#39174=DIRECTION('center_axis',(0.,0.0174524064372835,0.999847695156391));
#39175=DIRECTION('ref_axis',(0.,-0.999847695156391,0.0174524064372835));
#39176=DIRECTION('',(0.,-0.999847695156391,0.0174524064372836));
#39177=DIRECTION('center_axis',(0.,-1.,0.));
#39178=DIRECTION('ref_axis',(0.,0.,-1.));
#39179=DIRECTION('',(0.0174524064372836,-0.999847695156391,0.));
#39180=DIRECTION('center_axis',(0.999847695156391,0.0174524064372835,0.));
#39181=DIRECTION('ref_axis',(-0.0174524064372835,0.999847695156391,0.));
#39182=DIRECTION('',(0.0174524064372836,-0.999847695156391,0.));
#39183=DIRECTION('center_axis',(0.,-1.,0.));
#39184=DIRECTION('ref_axis',(0.,0.,-1.));
#39185=DIRECTION('',(0.,-0.999847695156391,-0.0174524064372836));
#39186=DIRECTION('center_axis',(0.,0.0174524064372835,-0.999847695156391));
#39187=DIRECTION('ref_axis',(0.,0.999847695156391,0.0174524064372835));
#39188=DIRECTION('center_axis',(-0.999847695156391,0.0174524064372835,0.));
#39189=DIRECTION('ref_axis',(-0.0174524064372835,-0.999847695156391,0.));
#39190=DIRECTION('',(-0.0174524064372836,-0.999847695156391,0.));
#39191=DIRECTION('center_axis',(0.,-1.,0.));
#39192=DIRECTION('ref_axis',(0.,0.,-1.));
#39193=DIRECTION('',(0.,-0.999847695156391,0.0174524064372836));
#39194=DIRECTION('center_axis',(0.,0.0174524064372835,0.999847695156391));
#39195=DIRECTION('ref_axis',(0.,-0.999847695156391,0.0174524064372835));
#39196=DIRECTION('center_axis',(0.,-1.,0.));
#39197=DIRECTION('ref_axis',(0.,0.,-1.));
#39198=DIRECTION('',(0.,-0.999847695156391,-0.0174524064372836));
#39199=DIRECTION('',(-0.0174524064372836,-0.999847695156391,0.));
#39200=DIRECTION('center_axis',(-0.999847695156391,0.0174524064372835,0.));
#39201=DIRECTION('ref_axis',(-0.0174524064372835,-0.999847695156391,0.));
#39202=DIRECTION('',(-0.0174524064372836,-0.999847695156391,0.));
#39203=DIRECTION('center_axis',(0.,-1.,0.));
#39204=DIRECTION('ref_axis',(0.,0.,-1.));
#39205=DIRECTION('',(0.,-0.999847695156391,0.0174524064372836));
#39206=DIRECTION('center_axis',(0.,0.0174524064372835,0.999847695156391));
#39207=DIRECTION('ref_axis',(0.,-0.999847695156391,0.0174524064372835));
#39208=DIRECTION('',(0.,-0.999847695156391,0.0174524064372836));
#39209=DIRECTION('center_axis',(0.,-1.,0.));
#39210=DIRECTION('ref_axis',(0.,0.,-1.));
#39211=DIRECTION('',(0.0174524064372836,-0.999847695156391,0.));
#39212=DIRECTION('center_axis',(0.999847695156391,0.0174524064372835,0.));
#39213=DIRECTION('ref_axis',(-0.0174524064372835,0.999847695156391,0.));
#39214=DIRECTION('',(0.0174524064372836,-0.999847695156391,0.));
#39215=DIRECTION('center_axis',(0.,-1.,0.));
#39216=DIRECTION('ref_axis',(0.,0.,-1.));
#39217=DIRECTION('',(0.,-0.999847695156391,-0.0174524064372836));
#39218=DIRECTION('center_axis',(0.,0.0174524064372835,-0.999847695156391));
#39219=DIRECTION('ref_axis',(0.,0.999847695156391,0.0174524064372835));
#39220=DIRECTION('center_axis',(0.,-1.,0.));
#39221=DIRECTION('ref_axis',(0.,0.,-1.));
#39222=DIRECTION('',(0.,-0.999847695156391,-0.0174524064372836));
#39223=DIRECTION('',(-0.0174524064372836,-0.999847695156391,0.));
#39224=DIRECTION('center_axis',(-0.999847695156391,0.0174524064372835,0.));
#39225=DIRECTION('ref_axis',(-0.0174524064372835,-0.999847695156391,0.));
#39226=DIRECTION('',(-0.0174524064372836,-0.999847695156391,0.));
#39227=DIRECTION('center_axis',(0.,-1.,0.));
#39228=DIRECTION('ref_axis',(0.,0.,-1.));
#39229=DIRECTION('',(0.,-0.999847695156391,0.0174524064372836));
#39230=DIRECTION('center_axis',(0.,0.0174524064372835,0.999847695156391));
#39231=DIRECTION('ref_axis',(0.,-0.999847695156391,0.0174524064372835));
#39232=DIRECTION('',(0.,-0.999847695156391,0.0174524064372836));
#39233=DIRECTION('center_axis',(0.,-1.,0.));
#39234=DIRECTION('ref_axis',(0.,0.,-1.));
#39235=DIRECTION('',(0.0174524064372836,-0.999847695156391,0.));
#39236=DIRECTION('center_axis',(0.999847695156391,0.0174524064372835,0.));
#39237=DIRECTION('ref_axis',(-0.0174524064372835,0.999847695156391,0.));
#39238=DIRECTION('',(0.0174524064372836,-0.999847695156391,0.));
#39239=DIRECTION('center_axis',(0.,-1.,0.));
#39240=DIRECTION('ref_axis',(0.,0.,-1.));
#39241=DIRECTION('',(0.,-0.999847695156391,-0.0174524064372836));
#39242=DIRECTION('center_axis',(0.,0.0174524064372835,-0.999847695156391));
#39243=DIRECTION('ref_axis',(0.,0.999847695156391,0.0174524064372835));
#39244=DIRECTION('center_axis',(0.,-1.,0.));
#39245=DIRECTION('ref_axis',(0.,0.,-1.));
#39246=DIRECTION('',(0.0174524064372836,-0.999847695156391,0.));
#39247=DIRECTION('center_axis',(0.999847695156391,0.0174524064372835,0.));
#39248=DIRECTION('ref_axis',(-0.0174524064372835,0.999847695156391,0.));
#39249=DIRECTION('',(-0.0174363355322247,0.998926993621575,0.0429049602886386));
#39250=DIRECTION('center_axis',(0.,-1.,0.));
#39251=DIRECTION('ref_axis',(0.,0.,-1.));
#39252=DIRECTION('',(0.,-0.999847695156391,-0.0174524064372836));
#39253=DIRECTION('',(-0.0174524064372836,-0.999847695156391,0.));
#39254=DIRECTION('center_axis',(-0.999847695156391,0.0174524064372835,0.));
#39255=DIRECTION('ref_axis',(-0.0174524064372835,-0.999847695156391,0.));
#39256=DIRECTION('',(-0.0174524064372836,-0.999847695156391,0.));
#39257=DIRECTION('center_axis',(0.,-1.,0.));
#39258=DIRECTION('ref_axis',(0.,0.,-1.));
#39259=DIRECTION('',(0.,-0.999847695156391,0.0174524064372836));
#39260=DIRECTION('center_axis',(0.,0.0174524064372835,0.999847695156391));
#39261=DIRECTION('ref_axis',(0.,-0.999847695156391,0.0174524064372835));
#39262=DIRECTION('',(0.,-0.999847695156391,0.0174524064372836));
#39263=DIRECTION('center_axis',(0.,-1.,0.));
#39264=DIRECTION('ref_axis',(0.,0.,-1.));
#39265=DIRECTION('',(0.0174524064372836,-0.999847695156391,0.));
#39266=DIRECTION('center_axis',(0.999847695156391,0.0174524064372835,0.));
#39267=DIRECTION('ref_axis',(-0.0174524064372835,0.999847695156391,0.));
#39268=DIRECTION('',(0.0174524064372836,-0.999847695156391,0.));
#39269=DIRECTION('center_axis',(0.,-1.,0.));
#39270=DIRECTION('ref_axis',(0.,0.,-1.));
#39271=DIRECTION('',(0.,-0.999847695156391,-0.0174524064372836));
#39272=DIRECTION('center_axis',(0.,0.0174524064372835,-0.999847695156391));
#39273=DIRECTION('ref_axis',(0.,0.999847695156391,0.0174524064372835));
#39274=DIRECTION('center_axis',(0.,-1.,0.));
#39275=DIRECTION('ref_axis',(0.,0.,-1.));
#39276=DIRECTION('',(0.,-0.999847695156391,-0.0174524064372836));
#39277=DIRECTION('',(-0.0174524064372836,-0.999847695156391,0.));
#39278=DIRECTION('center_axis',(-0.999847695156391,0.0174524064372835,0.));
#39279=DIRECTION('ref_axis',(-0.0174524064372835,-0.999847695156391,0.));
#39280=DIRECTION('',(-0.0174524064372836,-0.999847695156391,0.));
#39281=DIRECTION('center_axis',(0.,-1.,0.));
#39282=DIRECTION('ref_axis',(0.,0.,-1.));
#39283=DIRECTION('',(0.,-0.999847695156391,0.0174524064372836));
#39284=DIRECTION('center_axis',(0.,0.0174524064372835,0.999847695156391));
#39285=DIRECTION('ref_axis',(0.,-0.999847695156391,0.0174524064372835));
#39286=DIRECTION('',(0.,-0.999847695156391,0.0174524064372836));
#39287=DIRECTION('center_axis',(0.,-1.,0.));
#39288=DIRECTION('ref_axis',(0.,0.,-1.));
#39289=DIRECTION('',(0.0174524064372836,-0.999847695156391,0.));
#39290=DIRECTION('center_axis',(0.999847695156391,0.0174524064372835,0.));
#39291=DIRECTION('ref_axis',(-0.0174524064372835,0.999847695156391,0.));
#39292=DIRECTION('',(0.0174524064372836,-0.999847695156391,0.));
#39293=DIRECTION('center_axis',(0.,-1.,0.));
#39294=DIRECTION('ref_axis',(0.,0.,-1.));
#39295=DIRECTION('',(0.,-0.999847695156391,-0.0174524064372836));
#39296=DIRECTION('center_axis',(0.,0.0174524064372835,-0.999847695156391));
#39297=DIRECTION('ref_axis',(0.,0.999847695156391,0.0174524064372835));
#39298=DIRECTION('center_axis',(0.,0.0174524064372835,0.999847695156391));
#39299=DIRECTION('ref_axis',(0.,-0.999847695156391,0.0174524064372835));
#39300=DIRECTION('',(0.,0.999847695156391,-0.0174524064372843));
#39301=DIRECTION('',(0.,-0.999847695156391,0.0174524064372836));
#39302=DIRECTION('center_axis',(0.,-1.,0.));
#39303=DIRECTION('ref_axis',(0.,0.,-1.));
#39304=DIRECTION('',(0.0174524064372836,-0.999847695156391,0.));
#39305=DIRECTION('center_axis',(0.999847695156391,0.0174524064372835,0.));
#39306=DIRECTION('ref_axis',(-0.0174524064372835,0.999847695156391,0.));
#39307=DIRECTION('',(0.0174524064372836,-0.999847695156391,0.));
#39308=DIRECTION('center_axis',(0.,-1.,0.));
#39309=DIRECTION('ref_axis',(0.,0.,-1.));
#39310=DIRECTION('',(0.,-0.999847695156391,-0.0174524064372836));
#39311=DIRECTION('center_axis',(0.,0.0174524064372835,-0.999847695156391));
#39312=DIRECTION('ref_axis',(0.,0.999847695156391,0.0174524064372835));
#39313=DIRECTION('',(0.,-0.999847695156391,-0.0174524064372835));
#39314=DIRECTION('center_axis',(-0.999847695156391,0.0174524064372835,0.));
#39315=DIRECTION('ref_axis',(-0.0174524064372835,-0.999847695156391,0.));
#39316=DIRECTION('',(-0.0174524064372836,-0.999847695156391,0.));
#39317=DIRECTION('center_axis',(0.,-1.,0.));
#39318=DIRECTION('ref_axis',(0.,0.,-1.));
#39319=DIRECTION('',(0.,-0.999847695156391,0.0174524064372836));
#39320=DIRECTION('center_axis',(0.,0.0174524064372835,0.999847695156391));
#39321=DIRECTION('ref_axis',(0.,-0.999847695156391,0.0174524064372835));
#39322=DIRECTION('center_axis',(-0.999847695156391,0.0174524064372835,0.));
#39323=DIRECTION('ref_axis',(-0.0174524064372835,-0.999847695156391,0.));
#39324=DIRECTION('',(0.0174524064372843,0.999847695156391,0.));
#39325=DIRECTION('',(-0.0174524064372836,-0.999847695156391,0.));
#39326=DIRECTION('center_axis',(0.,-1.,0.));
#39327=DIRECTION('ref_axis',(0.,0.,-1.));
#39328=DIRECTION('',(0.,-0.999847695156391,0.0174524064372836));
#39329=DIRECTION('center_axis',(0.,0.0174524064372835,0.999847695156391));
#39330=DIRECTION('ref_axis',(0.,-0.999847695156391,0.0174524064372835));
#39331=DIRECTION('center_axis',(0.,-1.,0.));
#39332=DIRECTION('ref_axis',(0.,0.,-1.));
#39333=DIRECTION('',(-0.0149254214170441,-0.999847695156391,-0.00904534609485889));
#39334=DIRECTION('',(0.0139643753538676,0.999847695156391,0.0104681761271213));
#39335=DIRECTION('center_axis',(0.,1.,0.));
#39336=DIRECTION('ref_axis',(0.,0.,1.));
#39337=DIRECTION('center_axis',(0.,-1.,0.));
#39338=DIRECTION('ref_axis',(0.,0.,-1.));
#39339=DIRECTION('',(0.0165330177499319,0.999847695156391,0.00558979557162625));
#39340=DIRECTION('',(-0.0169476514197658,-0.999847695156391,-0.00416696553936385));
#39341=DIRECTION('center_axis',(0.,-1.,0.));
#39342=DIRECTION('ref_axis',(0.,0.,-1.));
#39343=DIRECTION('',(-0.017366671618289,-0.999847695156391,-0.00172777526161631));
#39344=DIRECTION('',(0.0171656685490056,0.999847695156391,0.00315060529387873));
#39345=DIRECTION('center_axis',(0.,-1.,0.));
#39346=DIRECTION('ref_axis',(0.,0.,-1.));
#39347=DIRECTION('',(0.0174379006513674,0.999847695156391,0.000711415016131197));
#39348=DIRECTION('',(0.0174379006513674,0.999847695156391,-0.000711415016131197));
#39349=DIRECTION('center_axis',(0.,-1.,0.));
#39350=DIRECTION('ref_axis',(0.,0.,1.));
#39351=DIRECTION('',(6.09347513936813E-17,-0.999847695156391,0.0174524064372836));
#39352=DIRECTION('center_axis',(0.,-1.,0.));
#39353=DIRECTION('ref_axis',(0.,0.,1.));
#39354=DIRECTION('',(0.,-0.999847695156391,0.0174524064372836));
#39355=DIRECTION('center_axis',(0.,-1.,0.));
#39356=DIRECTION('ref_axis',(0.,0.,1.));
#39357=DIRECTION('',(0.,-0.999847695156391,0.0174524064372836));
#39358=DIRECTION('center_axis',(0.,0.0174524064372835,0.999847695156391));
#39359=DIRECTION('ref_axis',(0.,0.999847695156391,-0.0174524064372835));
#39360=DIRECTION('center_axis',(0.,-1.,0.));
#39361=DIRECTION('ref_axis',(0.,0.,1.));
#39362=DIRECTION('',(0.,-0.999847695156391,0.0174524064372836));
#39363=DIRECTION('center_axis',(0.,0.0174524064372835,0.999847695156391));
#39364=DIRECTION('ref_axis',(0.,0.999847695156391,-0.0174524064372835));
#39365=DIRECTION('center_axis',(0.,-1.,0.));
#39366=DIRECTION('ref_axis',(0.,0.,1.));
#39367=DIRECTION('',(0.,-0.999847695156391,0.0174524064372836));
#39368=DIRECTION('center_axis',(0.,-1.,0.));
#39369=DIRECTION('ref_axis',(0.,0.,1.));
#39370=DIRECTION('',(0.,-0.999847695156391,0.0174524064372836));
#39371=DIRECTION('center_axis',(0.,0.0174524064372835,0.999847695156391));
#39372=DIRECTION('ref_axis',(0.,0.999847695156391,-0.0174524064372835));
#39373=DIRECTION('center_axis',(0.,-1.,0.));
#39374=DIRECTION('ref_axis',(0.,0.,1.));
#39375=DIRECTION('',(0.,-0.999847695156391,0.0174524064372836));
#39376=DIRECTION('center_axis',(0.,-1.,0.));
#39377=DIRECTION('ref_axis',(0.,0.,1.));
#39378=DIRECTION('',(0.,-0.999847695156391,0.0174524064372836));
#39379=DIRECTION('center_axis',(0.,0.0174524064372835,0.999847695156391));
#39380=DIRECTION('ref_axis',(0.,0.999847695156391,-0.0174524064372835));
#39381=DIRECTION('center_axis',(0.,-1.,0.));
#39382=DIRECTION('ref_axis',(0.,0.,1.));
#39383=DIRECTION('',(0.,-0.999847695156391,0.0174524064372836));
#39384=DIRECTION('center_axis',(0.,-1.,0.));
#39385=DIRECTION('ref_axis',(0.,0.,1.));
#39386=DIRECTION('',(0.,-0.999847695156391,0.0174524064372836));
#39387=DIRECTION('center_axis',(0.,0.0174524064372835,0.999847695156391));
#39388=DIRECTION('ref_axis',(0.,0.999847695156391,-0.0174524064372835));
#39389=DIRECTION('center_axis',(0.,-1.,0.));
#39390=DIRECTION('ref_axis',(0.,0.,1.));
#39391=DIRECTION('',(0.,-0.999847695156391,0.0174524064372836));
#39392=DIRECTION('center_axis',(0.,-1.,0.));
#39393=DIRECTION('ref_axis',(0.,0.,1.));
#39394=DIRECTION('',(0.,-0.999847695156391,0.0174524064372836));
#39395=DIRECTION('center_axis',(0.,0.0174524064372835,0.999847695156391));
#39396=DIRECTION('ref_axis',(0.,0.999847695156391,-0.0174524064372835));
#39397=DIRECTION('center_axis',(0.,-1.,0.));
#39398=DIRECTION('ref_axis',(0.,0.,1.));
#39399=DIRECTION('',(0.,-0.999847695156391,0.0174524064372836));
#39400=DIRECTION('center_axis',(0.,-1.,0.));
#39401=DIRECTION('ref_axis',(0.,0.,1.));
#39402=DIRECTION('',(0.,-0.999847695156391,0.0174524064372836));
#39403=DIRECTION('center_axis',(0.,0.0174524064372835,0.999847695156391));
#39404=DIRECTION('ref_axis',(0.,0.999847695156391,-0.0174524064372835));
#39405=DIRECTION('center_axis',(0.,-1.,0.));
#39406=DIRECTION('ref_axis',(0.,0.,1.));
#39407=DIRECTION('',(6.09347513936813E-17,-0.999847695156391,0.0174524064372836));
#39408=DIRECTION('',(-0.0174524064372836,-0.999847695156391,0.));
#39409=DIRECTION('center_axis',(-0.999847695156391,0.0174524064372835,0.));
#39410=DIRECTION('ref_axis',(-0.0174524064372835,-0.999847695156391,0.));
#39411=DIRECTION('',(-0.0174524064372836,-0.999847695156391,0.));
#39412=DIRECTION('center_axis',(0.,-1.,0.));
#39413=DIRECTION('ref_axis',(0.,0.,1.));
#39414=DIRECTION('',(0.,-0.999847695156391,-0.0174524064372836));
#39415=DIRECTION('center_axis',(0.,0.0174524064372835,-0.999847695156391));
#39416=DIRECTION('ref_axis',(0.,-0.999847695156391,-0.0174524064372835));
#39417=DIRECTION('',(0.,-0.999847695156391,-0.0174524064372836));
#39418=DIRECTION('center_axis',(0.,-1.,0.));
#39419=DIRECTION('ref_axis',(0.,0.,1.));
#39420=DIRECTION('',(0.0174524064372836,-0.999847695156391,-6.09347513936813E-17));
#39421=DIRECTION('center_axis',(0.,-1.,0.));
#39422=DIRECTION('ref_axis',(0.,0.,1.));
#39423=DIRECTION('',(-0.0174524064372836,-0.999847695156391,0.));
#39424=DIRECTION('',(0.,-0.999847695156391,0.0174524064372836));
#39425=DIRECTION('center_axis',(-0.999847695156391,0.0174524064372835,0.));
#39426=DIRECTION('ref_axis',(-0.0174524064372835,-0.999847695156391,0.));
#39427=DIRECTION('',(-0.0174524064372836,-0.999847695156391,0.));
#39428=DIRECTION('center_axis',(0.,-1.,0.));
#39429=DIRECTION('ref_axis',(0.,0.,1.));
#39430=DIRECTION('',(0.,-0.999847695156391,-0.0174524064372836));
#39431=DIRECTION('center_axis',(0.,0.0174524064372835,-0.999847695156391));
#39432=DIRECTION('ref_axis',(0.,-0.999847695156391,-0.0174524064372835));
#39433=DIRECTION('',(0.,-0.999847695156391,-0.0174524064372836));
#39434=DIRECTION('center_axis',(0.,-1.,0.));
#39435=DIRECTION('ref_axis',(0.,0.,1.));
#39436=DIRECTION('',(0.0174524064372836,-0.999847695156391,0.));
#39437=DIRECTION('center_axis',(0.999847695156391,0.0174524064372835,0.));
#39438=DIRECTION('ref_axis',(-0.0174524064372835,0.999847695156391,0.));
#39439=DIRECTION('',(0.0174524064372836,-0.999847695156391,0.));
#39440=DIRECTION('center_axis',(0.,-1.,0.));
#39441=DIRECTION('ref_axis',(0.,0.,1.));
#39442=DIRECTION('',(0.,-0.999847695156391,0.0174524064372836));
#39443=DIRECTION('center_axis',(0.,0.0174524064372835,0.999847695156391));
#39444=DIRECTION('ref_axis',(0.,0.999847695156391,-0.0174524064372835));
#39445=DIRECTION('center_axis',(0.,-1.,0.));
#39446=DIRECTION('ref_axis',(0.,0.,1.));
#39447=DIRECTION('',(-0.0174524064372836,-0.999847695156391,0.));
#39448=DIRECTION('',(0.,-0.999847695156391,0.0174524064372836));
#39449=DIRECTION('center_axis',(-0.999847695156391,0.0174524064372835,0.));
#39450=DIRECTION('ref_axis',(-0.0174524064372835,-0.999847695156391,0.));
#39451=DIRECTION('',(-0.0174524064372836,-0.999847695156391,0.));
#39452=DIRECTION('center_axis',(0.,-1.,0.));
#39453=DIRECTION('ref_axis',(0.,0.,1.));
#39454=DIRECTION('',(0.,-0.999847695156391,-0.0174524064372836));
#39455=DIRECTION('center_axis',(0.,0.0174524064372835,-0.999847695156391));
#39456=DIRECTION('ref_axis',(0.,-0.999847695156391,-0.0174524064372835));
#39457=DIRECTION('',(0.,-0.999847695156391,-0.0174524064372836));
#39458=DIRECTION('center_axis',(0.,-1.,0.));
#39459=DIRECTION('ref_axis',(0.,0.,1.));
#39460=DIRECTION('',(0.0174524064372836,-0.999847695156391,0.));
#39461=DIRECTION('center_axis',(0.999847695156391,0.0174524064372835,0.));
#39462=DIRECTION('ref_axis',(-0.0174524064372835,0.999847695156391,0.));
#39463=DIRECTION('',(0.0174524064372836,-0.999847695156391,0.));
#39464=DIRECTION('center_axis',(0.,-1.,0.));
#39465=DIRECTION('ref_axis',(0.,0.,1.));
#39466=DIRECTION('',(0.,-0.999847695156391,0.0174524064372836));
#39467=DIRECTION('center_axis',(0.,0.0174524064372835,0.999847695156391));
#39468=DIRECTION('ref_axis',(0.,0.999847695156391,-0.0174524064372835));
#39469=DIRECTION('center_axis',(0.,0.0174524064372835,-0.999847695156391));
#39470=DIRECTION('ref_axis',(0.,-0.999847695156391,-0.0174524064372835));
#39471=DIRECTION('',(0.,-0.999847695156391,-0.0174524064372836));
#39472=DIRECTION('',(0.,0.999847695156391,0.0174524064372838));
#39473=DIRECTION('center_axis',(0.,-1.,0.));
#39474=DIRECTION('ref_axis',(0.,0.,1.));
#39475=DIRECTION('',(0.0174524064372836,-0.999847695156391,0.));
#39476=DIRECTION('center_axis',(0.999847695156391,0.0174524064372835,0.));
#39477=DIRECTION('ref_axis',(-0.0174524064372835,0.999847695156391,0.));
#39478=DIRECTION('',(0.0174524064372836,-0.999847695156391,0.));
#39479=DIRECTION('center_axis',(0.,-1.,0.));
#39480=DIRECTION('ref_axis',(0.,0.,1.));
#39481=DIRECTION('',(0.,-0.999847695156391,0.0174524064372836));
#39482=DIRECTION('center_axis',(0.,0.0174524064372835,0.999847695156391));
#39483=DIRECTION('ref_axis',(0.,0.999847695156391,-0.0174524064372835));
#39484=DIRECTION('',(0.,-0.999847695156391,0.0174524064372835));
#39485=DIRECTION('center_axis',(0.,-1.,0.));
#39486=DIRECTION('ref_axis',(0.,0.,1.));
#39487=DIRECTION('',(-0.0174524064372836,-0.999847695156391,0.));
#39488=DIRECTION('',(0.,-0.999847695156391,0.0174524064372836));
#39489=DIRECTION('center_axis',(-0.999847695156391,0.0174524064372835,0.));
#39490=DIRECTION('ref_axis',(-0.0174524064372835,-0.999847695156391,0.));
#39491=DIRECTION('',(-0.0174524064372836,-0.999847695156391,0.));
#39492=DIRECTION('center_axis',(0.,-1.,0.));
#39493=DIRECTION('ref_axis',(0.,0.,1.));
#39494=DIRECTION('',(0.,-0.999847695156391,-0.0174524064372836));
#39495=DIRECTION('center_axis',(0.,0.0174524064372835,-0.999847695156391));
#39496=DIRECTION('ref_axis',(0.,-0.999847695156391,-0.0174524064372835));
#39497=DIRECTION('',(0.,-0.999847695156391,-0.0174524064372836));
#39498=DIRECTION('center_axis',(0.,-1.,0.));
#39499=DIRECTION('ref_axis',(0.,0.,1.));
#39500=DIRECTION('',(0.0174524064372836,-0.999847695156391,0.));
#39501=DIRECTION('center_axis',(0.999847695156391,0.0174524064372835,0.));
#39502=DIRECTION('ref_axis',(-0.0174524064372835,0.999847695156391,0.));
#39503=DIRECTION('',(0.0174524064372836,-0.999847695156391,0.));
#39504=DIRECTION('center_axis',(0.,-1.,0.));
#39505=DIRECTION('ref_axis',(0.,0.,1.));
#39506=DIRECTION('',(0.,-0.999847695156391,0.0174524064372836));
#39507=DIRECTION('center_axis',(0.,0.0174524064372835,0.999847695156391));
#39508=DIRECTION('ref_axis',(0.,0.999847695156391,-0.0174524064372835));
#39509=DIRECTION('center_axis',(0.,-1.,0.));
#39510=DIRECTION('ref_axis',(0.,0.,1.));
#39511=DIRECTION('',(-0.0174524064372836,-0.999847695156391,0.));
#39512=DIRECTION('',(0.,-0.999847695156391,0.0174524064372836));
#39513=DIRECTION('center_axis',(-0.999847695156391,0.0174524064372835,0.));
#39514=DIRECTION('ref_axis',(-0.0174524064372835,-0.999847695156391,0.));
#39515=DIRECTION('',(-0.0174524064372836,-0.999847695156391,0.));
#39516=DIRECTION('center_axis',(0.,-1.,0.));
#39517=DIRECTION('ref_axis',(0.,0.,1.));
#39518=DIRECTION('',(0.,-0.999847695156391,-0.0174524064372836));
#39519=DIRECTION('center_axis',(0.,0.0174524064372835,-0.999847695156391));
#39520=DIRECTION('ref_axis',(0.,-0.999847695156391,-0.0174524064372835));
#39521=DIRECTION('',(0.,-0.999847695156391,-0.0174524064372836));
#39522=DIRECTION('center_axis',(0.,-1.,0.));
#39523=DIRECTION('ref_axis',(0.,0.,1.));
#39524=DIRECTION('',(0.0174524064372836,-0.999847695156391,0.));
#39525=DIRECTION('center_axis',(0.999847695156391,0.0174524064372835,0.));
#39526=DIRECTION('ref_axis',(-0.0174524064372835,0.999847695156391,0.));
#39527=DIRECTION('',(0.0174524064372836,-0.999847695156391,0.));
#39528=DIRECTION('center_axis',(0.,-1.,0.));
#39529=DIRECTION('ref_axis',(0.,0.,1.));
#39530=DIRECTION('',(0.,-0.999847695156391,0.0174524064372836));
#39531=DIRECTION('center_axis',(0.,0.0174524064372835,0.999847695156391));
#39532=DIRECTION('ref_axis',(0.,0.999847695156391,-0.0174524064372835));
#39533=DIRECTION('center_axis',(0.,-1.,0.));
#39534=DIRECTION('ref_axis',(0.,0.,1.));
#39535=DIRECTION('',(-0.0174524064372836,-0.999847695156391,0.));
#39536=DIRECTION('',(0.,-0.999847695156391,0.0174524064372836));
#39537=DIRECTION('center_axis',(-0.999847695156391,0.0174524064372835,0.));
#39538=DIRECTION('ref_axis',(-0.0174524064372835,-0.999847695156391,0.));
#39539=DIRECTION('',(-0.0174524064372836,-0.999847695156391,0.));
#39540=DIRECTION('center_axis',(0.,-1.,0.));
#39541=DIRECTION('ref_axis',(0.,0.,1.));
#39542=DIRECTION('',(0.,-0.999847695156391,-0.0174524064372836));
#39543=DIRECTION('center_axis',(0.,0.0174524064372835,-0.999847695156391));
#39544=DIRECTION('ref_axis',(0.,-0.999847695156391,-0.0174524064372835));
#39545=DIRECTION('',(0.,-0.999847695156391,-0.0174524064372836));
#39546=DIRECTION('center_axis',(0.,-1.,0.));
#39547=DIRECTION('ref_axis',(0.,0.,1.));
#39548=DIRECTION('',(0.0174524064372836,-0.999847695156391,0.));
#39549=DIRECTION('center_axis',(0.999847695156391,0.0174524064372835,0.));
#39550=DIRECTION('ref_axis',(-0.0174524064372835,0.999847695156391,0.));
#39551=DIRECTION('',(0.0174524064372836,-0.999847695156391,0.));
#39552=DIRECTION('center_axis',(0.,-1.,0.));
#39553=DIRECTION('ref_axis',(0.,0.,1.));
#39554=DIRECTION('',(0.,-0.999847695156391,0.0174524064372836));
#39555=DIRECTION('center_axis',(0.,0.0174524064372835,0.999847695156391));
#39556=DIRECTION('ref_axis',(0.,0.999847695156391,-0.0174524064372835));
#39557=DIRECTION('center_axis',(0.,-1.,0.));
#39558=DIRECTION('ref_axis',(0.,0.,1.));
#39559=DIRECTION('',(6.09347513936813E-17,-0.999847695156391,0.0174524064372836));
#39560=DIRECTION('',(-0.0174524064372836,-0.999847695156391,0.));
#39561=DIRECTION('center_axis',(-0.999847695156391,0.0174524064372835,0.));
#39562=DIRECTION('ref_axis',(-0.0174524064372835,-0.999847695156391,0.));
#39563=DIRECTION('',(-0.0174524064372836,-0.999847695156391,0.));
#39564=DIRECTION('center_axis',(0.,-1.,0.));
#39565=DIRECTION('ref_axis',(0.,0.,1.));
#39566=DIRECTION('',(0.,-0.999847695156391,-0.0174524064372836));
#39567=DIRECTION('center_axis',(0.,0.0174524064372835,-0.999847695156391));
#39568=DIRECTION('ref_axis',(0.,-0.999847695156391,-0.0174524064372835));
#39569=DIRECTION('',(0.,-0.999847695156391,-0.0174524064372836));
#39570=DIRECTION('center_axis',(0.,-1.,0.));
#39571=DIRECTION('ref_axis',(0.,0.,1.));
#39572=DIRECTION('',(0.0174524064372836,-0.999847695156391,-6.09347513936813E-17));
#39573=DIRECTION('center_axis',(0.,-1.,0.));
#39574=DIRECTION('ref_axis',(0.,0.,1.));
#39575=DIRECTION('',(-0.0174524064372836,-0.999847695156391,0.));
#39576=DIRECTION('',(0.,-0.999847695156391,0.0174524064372836));
#39577=DIRECTION('center_axis',(-0.999847695156391,0.0174524064372835,0.));
#39578=DIRECTION('ref_axis',(-0.0174524064372835,-0.999847695156391,0.));
#39579=DIRECTION('',(-0.0174524064372836,-0.999847695156391,0.));
#39580=DIRECTION('center_axis',(0.,-1.,0.));
#39581=DIRECTION('ref_axis',(0.,0.,1.));
#39582=DIRECTION('',(0.,-0.999847695156391,-0.0174524064372836));
#39583=DIRECTION('center_axis',(0.,0.0174524064372835,-0.999847695156391));
#39584=DIRECTION('ref_axis',(0.,-0.999847695156391,-0.0174524064372835));
#39585=DIRECTION('',(0.,-0.999847695156391,-0.0174524064372836));
#39586=DIRECTION('center_axis',(0.,-1.,0.));
#39587=DIRECTION('ref_axis',(0.,0.,1.));
#39588=DIRECTION('',(0.0174524064372836,-0.999847695156391,0.));
#39589=DIRECTION('center_axis',(0.999847695156391,0.0174524064372835,0.));
#39590=DIRECTION('ref_axis',(-0.0174524064372835,0.999847695156391,0.));
#39591=DIRECTION('',(0.0174524064372836,-0.999847695156391,0.));
#39592=DIRECTION('center_axis',(0.,-1.,0.));
#39593=DIRECTION('ref_axis',(0.,0.,1.));
#39594=DIRECTION('',(0.,-0.999847695156391,0.0174524064372836));
#39595=DIRECTION('center_axis',(0.,0.0174524064372835,0.999847695156391));
#39596=DIRECTION('ref_axis',(0.,0.999847695156391,-0.0174524064372835));
#39597=DIRECTION('center_axis',(0.,-1.,0.));
#39598=DIRECTION('ref_axis',(0.,0.,1.));
#39599=DIRECTION('',(-0.0174524064372836,-0.999847695156391,0.));
#39600=DIRECTION('',(0.,-0.999847695156391,0.0174524064372836));
#39601=DIRECTION('center_axis',(-0.999847695156391,0.0174524064372835,0.));
#39602=DIRECTION('ref_axis',(-0.0174524064372835,-0.999847695156391,0.));
#39603=DIRECTION('',(-0.0174524064372836,-0.999847695156391,0.));
#39604=DIRECTION('center_axis',(0.,-1.,0.));
#39605=DIRECTION('ref_axis',(0.,0.,1.));
#39606=DIRECTION('',(0.,-0.999847695156391,-0.0174524064372836));
#39607=DIRECTION('center_axis',(0.,0.0174524064372835,-0.999847695156391));
#39608=DIRECTION('ref_axis',(0.,-0.999847695156391,-0.0174524064372835));
#39609=DIRECTION('',(0.,-0.999847695156391,-0.0174524064372836));
#39610=DIRECTION('center_axis',(0.,-1.,0.));
#39611=DIRECTION('ref_axis',(0.,0.,1.));
#39612=DIRECTION('',(0.0174524064372836,-0.999847695156391,0.));
#39613=DIRECTION('center_axis',(0.999847695156391,0.0174524064372835,0.));
#39614=DIRECTION('ref_axis',(-0.0174524064372835,0.999847695156391,0.));
#39615=DIRECTION('',(0.0174524064372836,-0.999847695156391,0.));
#39616=DIRECTION('center_axis',(0.,-1.,0.));
#39617=DIRECTION('ref_axis',(0.,0.,1.));
#39618=DIRECTION('',(0.,-0.999847695156391,0.0174524064372836));
#39619=DIRECTION('center_axis',(0.,0.0174524064372835,0.999847695156391));
#39620=DIRECTION('ref_axis',(0.,0.999847695156391,-0.0174524064372835));
#39621=DIRECTION('center_axis',(0.,0.0174524064372835,-0.999847695156391));
#39622=DIRECTION('ref_axis',(0.,-0.999847695156391,-0.0174524064372835));
#39623=DIRECTION('',(0.,-0.999847695156391,-0.0174524064372836));
#39624=DIRECTION('',(0.,0.999847695156391,0.0174524064372832));
#39625=DIRECTION('center_axis',(0.,-1.,0.));
#39626=DIRECTION('ref_axis',(0.,0.,1.));
#39627=DIRECTION('',(0.0174524064372836,-0.999847695156391,0.));
#39628=DIRECTION('center_axis',(0.999847695156391,0.0174524064372835,0.));
#39629=DIRECTION('ref_axis',(-0.0174524064372835,0.999847695156391,0.));
#39630=DIRECTION('',(0.0174524064372836,-0.999847695156391,0.));
#39631=DIRECTION('center_axis',(0.,-1.,0.));
#39632=DIRECTION('ref_axis',(0.,0.,1.));
#39633=DIRECTION('',(0.,-0.999847695156391,0.0174524064372836));
#39634=DIRECTION('center_axis',(0.,0.0174524064372835,0.999847695156391));
#39635=DIRECTION('ref_axis',(0.,0.999847695156391,-0.0174524064372835));
#39636=DIRECTION('',(0.,-0.999847695156391,0.0174524064372835));
#39637=DIRECTION('center_axis',(0.,-1.,0.));
#39638=DIRECTION('ref_axis',(0.,0.,1.));
#39639=DIRECTION('',(-0.0174524064372836,-0.999847695156391,0.));
#39640=DIRECTION('',(0.,-0.999847695156391,0.0174524064372836));
#39641=DIRECTION('center_axis',(-0.999847695156391,0.0174524064372835,0.));
#39642=DIRECTION('ref_axis',(-0.0174524064372835,-0.999847695156391,0.));
#39643=DIRECTION('',(-0.0174524064372836,-0.999847695156391,0.));
#39644=DIRECTION('center_axis',(0.,-1.,0.));
#39645=DIRECTION('ref_axis',(0.,0.,1.));
#39646=DIRECTION('',(0.,-0.999847695156391,-0.0174524064372836));
#39647=DIRECTION('center_axis',(0.,0.0174524064372835,-0.999847695156391));
#39648=DIRECTION('ref_axis',(0.,-0.999847695156391,-0.0174524064372835));
#39649=DIRECTION('',(0.,-0.999847695156391,-0.0174524064372836));
#39650=DIRECTION('center_axis',(0.,-1.,0.));
#39651=DIRECTION('ref_axis',(0.,0.,1.));
#39652=DIRECTION('',(0.0174524064372836,-0.999847695156391,0.));
#39653=DIRECTION('center_axis',(0.999847695156391,0.0174524064372835,0.));
#39654=DIRECTION('ref_axis',(-0.0174524064372835,0.999847695156391,0.));
#39655=DIRECTION('',(0.0174524064372836,-0.999847695156391,0.));
#39656=DIRECTION('center_axis',(0.,-1.,0.));
#39657=DIRECTION('ref_axis',(0.,0.,1.));
#39658=DIRECTION('',(0.,-0.999847695156391,0.0174524064372836));
#39659=DIRECTION('center_axis',(0.,0.0174524064372835,0.999847695156391));
#39660=DIRECTION('ref_axis',(0.,0.999847695156391,-0.0174524064372835));
#39661=DIRECTION('center_axis',(0.,-1.,0.));
#39662=DIRECTION('ref_axis',(0.,0.,1.));
#39663=DIRECTION('',(-0.0174524064372836,-0.999847695156391,0.));
#39664=DIRECTION('',(0.,-0.999847695156391,0.0174524064372836));
#39665=DIRECTION('center_axis',(-0.999847695156391,0.0174524064372835,0.));
#39666=DIRECTION('ref_axis',(-0.0174524064372835,-0.999847695156391,0.));
#39667=DIRECTION('',(-0.0174524064372836,-0.999847695156391,0.));
#39668=DIRECTION('center_axis',(0.,-1.,0.));
#39669=DIRECTION('ref_axis',(0.,0.,1.));
#39670=DIRECTION('',(0.,-0.999847695156391,-0.0174524064372836));
#39671=DIRECTION('center_axis',(0.,0.0174524064372835,-0.999847695156391));
#39672=DIRECTION('ref_axis',(0.,-0.999847695156391,-0.0174524064372835));
#39673=DIRECTION('',(0.,-0.999847695156391,-0.0174524064372836));
#39674=DIRECTION('center_axis',(0.,-1.,0.));
#39675=DIRECTION('ref_axis',(0.,0.,1.));
#39676=DIRECTION('',(0.0174524064372836,-0.999847695156391,0.));
#39677=DIRECTION('center_axis',(0.999847695156391,0.0174524064372835,0.));
#39678=DIRECTION('ref_axis',(-0.0174524064372835,0.999847695156391,0.));
#39679=DIRECTION('',(0.0174524064372836,-0.999847695156391,0.));
#39680=DIRECTION('center_axis',(0.,-1.,0.));
#39681=DIRECTION('ref_axis',(0.,0.,1.));
#39682=DIRECTION('',(0.,-0.999847695156391,0.0174524064372836));
#39683=DIRECTION('center_axis',(0.,0.0174524064372835,0.999847695156391));
#39684=DIRECTION('ref_axis',(0.,0.999847695156391,-0.0174524064372835));
#39685=DIRECTION('center_axis',(0.,-1.,0.));
#39686=DIRECTION('ref_axis',(0.,0.,1.));
#39687=DIRECTION('',(6.09347513936813E-17,-0.999847695156391,0.0174524064372836));
#39688=DIRECTION('',(-0.0174524064372836,-0.999847695156391,0.));
#39689=DIRECTION('center_axis',(-0.999847695156391,0.0174524064372835,0.));
#39690=DIRECTION('ref_axis',(-0.0174524064372835,-0.999847695156391,0.));
#39691=DIRECTION('',(-0.0174524064372836,-0.999847695156391,0.));
#39692=DIRECTION('center_axis',(0.,-1.,0.));
#39693=DIRECTION('ref_axis',(0.,0.,1.));
#39694=DIRECTION('',(0.,-0.999847695156391,-0.0174524064372836));
#39695=DIRECTION('center_axis',(0.,0.0174524064372835,-0.999847695156391));
#39696=DIRECTION('ref_axis',(0.,-0.999847695156391,-0.0174524064372835));
#39697=DIRECTION('',(0.,-0.999847695156391,-0.0174524064372836));
#39698=DIRECTION('center_axis',(0.,-1.,0.));
#39699=DIRECTION('ref_axis',(0.,0.,1.));
#39700=DIRECTION('',(0.0174524064372836,-0.999847695156391,-6.09347513936813E-17));
#39701=DIRECTION('center_axis',(0.,-1.,0.));
#39702=DIRECTION('ref_axis',(0.,0.,1.));
#39703=DIRECTION('',(-0.0174524064372836,-0.999847695156391,0.));
#39704=DIRECTION('',(0.,-0.999847695156391,0.0174524064372836));
#39705=DIRECTION('center_axis',(-0.999847695156391,0.0174524064372835,0.));
#39706=DIRECTION('ref_axis',(-0.0174524064372835,-0.999847695156391,0.));
#39707=DIRECTION('',(-0.0174524064372836,-0.999847695156391,0.));
#39708=DIRECTION('center_axis',(0.,-1.,0.));
#39709=DIRECTION('ref_axis',(0.,0.,1.));
#39710=DIRECTION('',(0.,-0.999847695156391,-0.0174524064372836));
#39711=DIRECTION('center_axis',(0.,0.0174524064372835,-0.999847695156391));
#39712=DIRECTION('ref_axis',(0.,-0.999847695156391,-0.0174524064372835));
#39713=DIRECTION('',(0.,-0.999847695156391,-0.0174524064372836));
#39714=DIRECTION('center_axis',(0.,-1.,0.));
#39715=DIRECTION('ref_axis',(0.,0.,1.));
#39716=DIRECTION('',(0.0174524064372836,-0.999847695156391,0.));
#39717=DIRECTION('center_axis',(0.999847695156391,0.0174524064372835,0.));
#39718=DIRECTION('ref_axis',(-0.0174524064372835,0.999847695156391,0.));
#39719=DIRECTION('',(0.0174524064372836,-0.999847695156391,0.));
#39720=DIRECTION('center_axis',(0.,-1.,0.));
#39721=DIRECTION('ref_axis',(0.,0.,1.));
#39722=DIRECTION('',(0.,-0.999847695156391,0.0174524064372836));
#39723=DIRECTION('center_axis',(0.,0.0174524064372835,0.999847695156391));
#39724=DIRECTION('ref_axis',(0.,0.999847695156391,-0.0174524064372835));
#39725=DIRECTION('center_axis',(0.,-1.,0.));
#39726=DIRECTION('ref_axis',(0.,0.,1.));
#39727=DIRECTION('',(-0.0174524064372836,-0.999847695156391,0.));
#39728=DIRECTION('',(0.,-0.999847695156391,0.0174524064372836));
#39729=DIRECTION('center_axis',(-0.999847695156391,0.0174524064372835,0.));
#39730=DIRECTION('ref_axis',(-0.0174524064372835,-0.999847695156391,0.));
#39731=DIRECTION('',(-0.0174524064372836,-0.999847695156391,0.));
#39732=DIRECTION('center_axis',(0.,-1.,0.));
#39733=DIRECTION('ref_axis',(0.,0.,1.));
#39734=DIRECTION('',(0.,-0.999847695156391,-0.0174524064372836));
#39735=DIRECTION('center_axis',(0.,0.0174524064372835,-0.999847695156391));
#39736=DIRECTION('ref_axis',(0.,-0.999847695156391,-0.0174524064372835));
#39737=DIRECTION('',(0.,-0.999847695156391,-0.0174524064372836));
#39738=DIRECTION('center_axis',(0.,-1.,0.));
#39739=DIRECTION('ref_axis',(0.,0.,1.));
#39740=DIRECTION('',(0.0174524064372836,-0.999847695156391,0.));
#39741=DIRECTION('center_axis',(0.999847695156391,0.0174524064372835,0.));
#39742=DIRECTION('ref_axis',(-0.0174524064372835,0.999847695156391,0.));
#39743=DIRECTION('',(0.0174524064372836,-0.999847695156391,0.));
#39744=DIRECTION('center_axis',(0.,-1.,0.));
#39745=DIRECTION('ref_axis',(0.,0.,1.));
#39746=DIRECTION('',(0.,-0.999847695156391,0.0174524064372836));
#39747=DIRECTION('center_axis',(0.,0.0174524064372835,0.999847695156391));
#39748=DIRECTION('ref_axis',(0.,0.999847695156391,-0.0174524064372835));
#39749=DIRECTION('center_axis',(0.,-1.,0.));
#39750=DIRECTION('ref_axis',(0.,0.,1.));
#39751=DIRECTION('',(0.0174524064372836,-0.999847695156391,0.));
#39752=DIRECTION('center_axis',(0.999847695156391,0.0174524064372835,0.));
#39753=DIRECTION('ref_axis',(-0.0174524064372835,0.999847695156391,0.));
#39754=DIRECTION('',(-0.0174363355322247,0.998926993621575,-0.0429049602886386));
#39755=DIRECTION('center_axis',(0.,-1.,0.));
#39756=DIRECTION('ref_axis',(0.,0.,1.));
#39757=DIRECTION('',(-0.0174524064372836,-0.999847695156391,0.));
#39758=DIRECTION('',(0.,-0.999847695156391,0.0174524064372836));
#39759=DIRECTION('center_axis',(-0.999847695156391,0.0174524064372835,0.));
#39760=DIRECTION('ref_axis',(-0.0174524064372835,-0.999847695156391,0.));
#39761=DIRECTION('',(-0.0174524064372836,-0.999847695156391,0.));
#39762=DIRECTION('center_axis',(0.,-1.,0.));
#39763=DIRECTION('ref_axis',(0.,0.,1.));
#39764=DIRECTION('',(0.,-0.999847695156391,-0.0174524064372836));
#39765=DIRECTION('center_axis',(0.,0.0174524064372835,-0.999847695156391));
#39766=DIRECTION('ref_axis',(0.,-0.999847695156391,-0.0174524064372835));
#39767=DIRECTION('',(0.,-0.999847695156391,-0.0174524064372836));
#39768=DIRECTION('center_axis',(0.,-1.,0.));
#39769=DIRECTION('ref_axis',(0.,0.,1.));
#39770=DIRECTION('',(0.0174524064372836,-0.999847695156391,0.));
#39771=DIRECTION('center_axis',(0.999847695156391,0.0174524064372835,0.));
#39772=DIRECTION('ref_axis',(-0.0174524064372835,0.999847695156391,0.));
#39773=DIRECTION('',(0.0174524064372836,-0.999847695156391,0.));
#39774=DIRECTION('center_axis',(0.,-1.,0.));
#39775=DIRECTION('ref_axis',(0.,0.,1.));
#39776=DIRECTION('',(0.,-0.999847695156391,0.0174524064372836));
#39777=DIRECTION('center_axis',(0.,0.0174524064372835,0.999847695156391));
#39778=DIRECTION('ref_axis',(0.,0.999847695156391,-0.0174524064372835));
#39779=DIRECTION('center_axis',(0.,-1.,0.));
#39780=DIRECTION('ref_axis',(0.,0.,1.));
#39781=DIRECTION('',(-0.0174524064372836,-0.999847695156391,0.));
#39782=DIRECTION('',(0.,-0.999847695156391,0.0174524064372836));
#39783=DIRECTION('center_axis',(-0.999847695156391,0.0174524064372835,0.));
#39784=DIRECTION('ref_axis',(-0.0174524064372835,-0.999847695156391,0.));
#39785=DIRECTION('',(-0.0174524064372836,-0.999847695156391,0.));
#39786=DIRECTION('center_axis',(0.,-1.,0.));
#39787=DIRECTION('ref_axis',(0.,0.,1.));
#39788=DIRECTION('',(0.,-0.999847695156391,-0.0174524064372836));
#39789=DIRECTION('center_axis',(0.,0.0174524064372835,-0.999847695156391));
#39790=DIRECTION('ref_axis',(0.,-0.999847695156391,-0.0174524064372835));
#39791=DIRECTION('',(0.,-0.999847695156391,-0.0174524064372836));
#39792=DIRECTION('center_axis',(0.,-1.,0.));
#39793=DIRECTION('ref_axis',(0.,0.,1.));
#39794=DIRECTION('',(0.0174524064372836,-0.999847695156391,0.));
#39795=DIRECTION('center_axis',(0.999847695156391,0.0174524064372835,0.));
#39796=DIRECTION('ref_axis',(-0.0174524064372835,0.999847695156391,0.));
#39797=DIRECTION('',(0.0174524064372836,-0.999847695156391,0.));
#39798=DIRECTION('center_axis',(0.,-1.,0.));
#39799=DIRECTION('ref_axis',(0.,0.,1.));
#39800=DIRECTION('',(0.,-0.999847695156391,0.0174524064372836));
#39801=DIRECTION('center_axis',(0.,0.0174524064372835,0.999847695156391));
#39802=DIRECTION('ref_axis',(0.,0.999847695156391,-0.0174524064372835));
#39803=DIRECTION('center_axis',(0.,0.0174524064372835,-0.999847695156391));
#39804=DIRECTION('ref_axis',(0.,-0.999847695156391,-0.0174524064372835));
#39805=DIRECTION('',(0.,-0.999847695156391,-0.0174524064372836));
#39806=DIRECTION('',(0.,0.999847695156391,0.0174524064372843));
#39807=DIRECTION('center_axis',(0.,-1.,0.));
#39808=DIRECTION('ref_axis',(0.,0.,1.));
#39809=DIRECTION('',(0.0174524064372836,-0.999847695156391,0.));
#39810=DIRECTION('center_axis',(0.999847695156391,0.0174524064372835,0.));
#39811=DIRECTION('ref_axis',(-0.0174524064372835,0.999847695156391,0.));
#39812=DIRECTION('',(0.0174524064372836,-0.999847695156391,0.));
#39813=DIRECTION('center_axis',(0.,-1.,0.));
#39814=DIRECTION('ref_axis',(0.,0.,1.));
#39815=DIRECTION('',(0.,-0.999847695156391,0.0174524064372836));
#39816=DIRECTION('center_axis',(0.,0.0174524064372835,0.999847695156391));
#39817=DIRECTION('ref_axis',(0.,0.999847695156391,-0.0174524064372835));
#39818=DIRECTION('',(0.,-0.999847695156391,0.0174524064372835));
#39819=DIRECTION('center_axis',(0.,-1.,0.));
#39820=DIRECTION('ref_axis',(0.,0.,1.));
#39821=DIRECTION('',(6.09347513936813E-17,-0.999847695156391,0.0174524064372836));
#39822=DIRECTION('',(-0.0174524064372836,-0.999847695156391,0.));
#39823=DIRECTION('center_axis',(-0.999847695156391,0.0174524064372835,0.));
#39824=DIRECTION('ref_axis',(-0.0174524064372835,-0.999847695156391,0.));
#39825=DIRECTION('',(-0.0174524064372836,-0.999847695156391,0.));
#39826=DIRECTION('center_axis',(0.,-1.,0.));
#39827=DIRECTION('ref_axis',(0.,0.,1.));
#39828=DIRECTION('',(0.,-0.999847695156391,-0.0174524064372836));
#39829=DIRECTION('center_axis',(0.,0.0174524064372835,-0.999847695156391));
#39830=DIRECTION('ref_axis',(0.,-0.999847695156391,-0.0174524064372835));
#39831=DIRECTION('',(0.,-0.999847695156391,-0.0174524064372836));
#39832=DIRECTION('center_axis',(0.,-1.,0.));
#39833=DIRECTION('ref_axis',(0.,0.,1.));
#39834=DIRECTION('',(0.0174524064372836,-0.999847695156391,-6.09347513936813E-17));
#39835=DIRECTION('center_axis',(-0.999847695156391,0.0174524064372835,0.));
#39836=DIRECTION('ref_axis',(-0.0174524064372835,-0.999847695156391,0.));
#39837=DIRECTION('',(-0.0174524064372836,-0.999847695156391,0.));
#39838=DIRECTION('',(0.0174524064372843,0.999847695156391,0.));
#39839=DIRECTION('center_axis',(0.,-1.,0.));
#39840=DIRECTION('ref_axis',(0.,0.,1.));
#39841=DIRECTION('',(0.,-0.999847695156391,-0.0174524064372836));
#39842=DIRECTION('center_axis',(0.,0.0174524064372835,-0.999847695156391));
#39843=DIRECTION('ref_axis',(0.,-0.999847695156391,-0.0174524064372835));
#39844=DIRECTION('',(0.,-0.999847695156391,-0.0174524064372836));
#39845=DIRECTION('center_axis',(0.,-1.,0.));
#39846=DIRECTION('ref_axis',(0.,0.,1.));
#39847=DIRECTION('',(0.0174524064372836,-0.999847695156391,-6.09347513936813E-17));
#39848=DIRECTION('center_axis',(0.,-1.,0.));
#39849=DIRECTION('ref_axis',(0.,0.,1.));
#39850=DIRECTION('',(-0.0117467605297205,-0.999847695156391,0.0129073664048689));
#39851=DIRECTION('',(-0.0129073664048688,-0.999847695156391,0.0117467605297205));
#39852=DIRECTION('center_axis',(0.,-1.,0.));
#39853=DIRECTION('ref_axis',(0.,0.,1.));
#39854=DIRECTION('',(0.0139643753538676,0.999847695156391,-0.0104681761271213));
#39855=DIRECTION('',(-0.0149254214170441,-0.999847695156391,0.00904534609485889));
#39856=DIRECTION('center_axis',(0.,1.,0.));
#39857=DIRECTION('ref_axis',(0.,0.,-1.));
#39858=DIRECTION('center_axis',(0.,-1.,0.));
#39859=DIRECTION('ref_axis',(0.,0.,1.));
#39860=DIRECTION('',(-0.0169476514197658,-0.999847695156391,0.00416696553936385));
#39861=DIRECTION('',(0.0165330177499319,0.999847695156391,-0.00558979557162625));
#39862=DIRECTION('center_axis',(0.,-1.,0.));
#39863=DIRECTION('ref_axis',(0.,0.,1.));
#39864=DIRECTION('',(0.0171656685490056,0.999847695156391,-0.00315060529387873));
#39865=DIRECTION('',(-0.017366671618289,-0.999847695156391,0.00172777526161631));
#39866=DIRECTION('center_axis',(3.49094956932386E-15,0.0174524064372835,
0.999847695156391));
#39867=DIRECTION('ref_axis',(6.09347513936813E-17,-0.999847695156391,0.0174524064372835));
#39868=DIRECTION('center_axis',(3.49094956932386E-15,0.0174524064372835,
0.999847695156391));
#39869=DIRECTION('ref_axis',(6.09347513936813E-17,-0.999847695156391,0.0174524064372835));
#39870=DIRECTION('',(6.09347513936813E-17,-0.999847695156391,0.0174524064372836));
#39871=DIRECTION('',(6.09347513936813E-17,-0.999847695156391,0.0174524064372836));
#39872=DIRECTION('center_axis',(-3.49094956932386E-15,0.0174524064372835,
-0.999847695156391));
#39873=DIRECTION('ref_axis',(6.09347513936813E-17,0.999847695156391,0.0174524064372835));
#39874=DIRECTION('',(-6.09347513936813E-17,-0.999847695156391,-0.0174524064372836));
#39875=DIRECTION('',(-6.09347513936813E-17,-0.999847695156391,-0.0174524064372836));
#39876=DIRECTION('center_axis',(0.,-1.,0.));
#39877=DIRECTION('ref_axis',(-1.,0.,3.46944695195361E-15));
#39878=DIRECTION('',(-0.0174524064372836,-0.999847695156391,6.09347513936813E-17));
#39879=DIRECTION('center_axis',(0.,-1.,0.));
#39880=DIRECTION('ref_axis',(-1.,0.,3.46944695195361E-15));
#39881=DIRECTION('',(-0.0174524064372836,-0.999847695156391,6.09347513936813E-17));
#39882=DIRECTION('center_axis',(-0.999847695156391,0.0174524064372835,3.49094956932386E-15));
#39883=DIRECTION('ref_axis',(0.0174524064372835,0.999847695156391,-6.09347513936813E-17));
#39884=DIRECTION('center_axis',(-3.49094956932386E-15,0.0174524064372835,
-0.999847695156391));
#39885=DIRECTION('ref_axis',(6.09347513936813E-17,0.999847695156391,0.0174524064372835));
#39886=DIRECTION('',(-6.09347513936813E-17,-0.999847695156391,-0.0174524064372836));
#39887=DIRECTION('',(-6.09347513936813E-17,-0.999847695156391,-0.0174524064372836));
#39888=DIRECTION('center_axis',(0.,-1.,0.));
#39889=DIRECTION('ref_axis',(-1.,0.,0.));
#39890=DIRECTION('',(-0.0174524064372836,-0.999847695156391,6.09347513936813E-17));
#39891=DIRECTION('center_axis',(-0.999847695156391,0.0174524064372835,3.49094956932386E-15));
#39892=DIRECTION('ref_axis',(0.0174524064372835,0.999847695156391,-6.09347513936813E-17));
#39893=DIRECTION('',(-0.0174540294492986,-0.999847416824134,-0.000707054516478238));
#39894=DIRECTION('center_axis',(3.49094956932386E-15,0.0174524064372835,
0.999847695156391));
#39895=DIRECTION('ref_axis',(6.09347513936813E-17,-0.999847695156391,0.0174524064372835));
#39896=DIRECTION('',(6.09347513936813E-17,-0.999847695156391,0.0174524064372836));
#39897=DIRECTION('',(6.09347513936813E-17,-0.999847695156391,0.0174524064372836));
#39898=DIRECTION('center_axis',(-3.49094956932386E-15,0.0174524064372835,
-0.999847695156391));
#39899=DIRECTION('ref_axis',(6.09347513936813E-17,0.999847695156391,0.0174524064372835));
#39900=DIRECTION('',(-6.09347513936813E-17,-0.999847695156391,-0.0174524064372836));
#39901=DIRECTION('',(-6.09347513936813E-17,-0.999847695156391,-0.0174524064372836));
#39902=DIRECTION('center_axis',(0.,-1.,0.));
#39903=DIRECTION('ref_axis',(-1.,0.,0.));
#39904=DIRECTION('',(-0.0174524064372836,-0.999847695156391,6.09347513936813E-17));
#39905=DIRECTION('center_axis',(0.,-1.,0.));
#39906=DIRECTION('ref_axis',(-1.,0.,0.));
#39907=DIRECTION('',(-0.0174524064372836,-0.999847695156391,6.09347513936813E-17));
#39908=DIRECTION('center_axis',(-0.999847695156391,0.0174524064372835,3.49094956932386E-15));
#39909=DIRECTION('ref_axis',(0.0174524064372835,0.999847695156391,-6.09347513936813E-17));
#39910=DIRECTION('center_axis',(3.49094956932386E-15,0.0174524064372835,
0.999847695156391));
#39911=DIRECTION('ref_axis',(6.09347513936813E-17,-0.999847695156391,0.0174524064372835));
#39912=DIRECTION('',(6.09347513936813E-17,-0.999847695156391,0.0174524064372836));
#39913=DIRECTION('',(6.09347513936813E-17,-0.999847695156391,0.0174524064372836));
#39914=DIRECTION('center_axis',(-3.49094956932386E-15,0.0174524064372835,
-0.999847695156391));
#39915=DIRECTION('ref_axis',(6.09347513936813E-17,0.999847695156391,0.0174524064372835));
#39916=DIRECTION('',(-6.09347513936813E-17,-0.999847695156391,-0.0174524064372836));
#39917=DIRECTION('',(-6.09347513936813E-17,-0.999847695156391,-0.0174524064372836));
#39918=DIRECTION('center_axis',(0.,-1.,0.));
#39919=DIRECTION('ref_axis',(-1.,0.,0.));
#39920=DIRECTION('',(-0.0174524064372836,-0.999847695156391,6.09347513936813E-17));
#39921=DIRECTION('center_axis',(0.,-1.,0.));
#39922=DIRECTION('ref_axis',(-1.,0.,0.));
#39923=DIRECTION('',(-0.0174524064372836,-0.999847695156391,6.09347513936813E-17));
#39924=DIRECTION('center_axis',(-0.999847695156391,0.0174524064372835,3.49094956932386E-15));
#39925=DIRECTION('ref_axis',(0.0174524064372835,0.999847695156391,-6.09347513936813E-17));
#39926=DIRECTION('center_axis',(3.49094956932386E-15,0.0174524064372835,
0.999847695156391));
#39927=DIRECTION('ref_axis',(6.09347513936813E-17,-0.999847695156391,0.0174524064372835));
#39928=DIRECTION('',(6.09347513936813E-17,-0.999847695156391,0.0174524064372836));
#39929=DIRECTION('',(6.09347513936813E-17,-0.999847695156391,0.0174524064372836));
#39930=DIRECTION('center_axis',(-3.49094956932386E-15,0.0174524064372835,
-0.999847695156391));
#39931=DIRECTION('ref_axis',(6.09347513936813E-17,0.999847695156391,0.0174524064372835));
#39932=DIRECTION('',(-6.09347513936813E-17,-0.999847695156391,-0.0174524064372836));
#39933=DIRECTION('',(-6.09347513936813E-17,-0.999847695156391,-0.0174524064372836));
#39934=DIRECTION('center_axis',(0.,-1.,0.));
#39935=DIRECTION('ref_axis',(-1.,0.,0.));
#39936=DIRECTION('',(-0.0174524064372836,-0.999847695156391,6.09347513936813E-17));
#39937=DIRECTION('center_axis',(0.,-1.,0.));
#39938=DIRECTION('ref_axis',(-1.,0.,0.));
#39939=DIRECTION('',(-0.0174524064372836,-0.999847695156391,6.09347513936813E-17));
#39940=DIRECTION('center_axis',(-0.999847695156391,0.0174524064372835,3.49094956932386E-15));
#39941=DIRECTION('ref_axis',(0.0174524064372835,0.999847695156391,-6.09347513936813E-17));
#39942=DIRECTION('center_axis',(3.49094956932386E-15,0.0174524064372835,
0.999847695156391));
#39943=DIRECTION('ref_axis',(6.09347513936813E-17,-0.999847695156391,0.0174524064372835));
#39944=DIRECTION('',(6.09347513936813E-17,-0.999847695156391,0.0174524064372836));
#39945=DIRECTION('',(6.09347513936813E-17,-0.999847695156391,0.0174524064372836));
#39946=DIRECTION('center_axis',(-3.49094956932386E-15,0.0174524064372835,
-0.999847695156391));
#39947=DIRECTION('ref_axis',(6.09347513936813E-17,0.999847695156391,0.0174524064372835));
#39948=DIRECTION('',(-6.09347513936813E-17,-0.999847695156391,-0.0174524064372836));
#39949=DIRECTION('',(-6.09347513936813E-17,-0.999847695156391,-0.0174524064372836));
#39950=DIRECTION('center_axis',(0.,-1.,0.));
#39951=DIRECTION('ref_axis',(-1.,0.,0.));
#39952=DIRECTION('',(-0.0174524064372836,-0.999847695156391,6.09347513936813E-17));
#39953=DIRECTION('center_axis',(0.,-1.,0.));
#39954=DIRECTION('ref_axis',(-1.,0.,0.));
#39955=DIRECTION('',(-0.0174524064372836,-0.999847695156391,6.09347513936813E-17));
#39956=DIRECTION('center_axis',(-0.999847695156391,0.0174524064372835,3.49094956932386E-15));
#39957=DIRECTION('ref_axis',(0.0174524064372835,0.999847695156391,-6.09347513936813E-17));
#39958=DIRECTION('center_axis',(3.49094956932386E-15,0.0174524064372835,
0.999847695156391));
#39959=DIRECTION('ref_axis',(6.09347513936813E-17,-0.999847695156391,0.0174524064372835));
#39960=DIRECTION('',(6.09347513936813E-17,-0.999847695156391,0.0174524064372836));
#39961=DIRECTION('',(6.09347513936813E-17,-0.999847695156391,0.0174524064372836));
#39962=DIRECTION('center_axis',(-3.49094956932386E-15,0.0174524064372835,
-0.999847695156391));
#39963=DIRECTION('ref_axis',(6.09347513936813E-17,0.999847695156391,0.0174524064372835));
#39964=DIRECTION('',(-6.09347513936813E-17,-0.999847695156391,-0.0174524064372836));
#39965=DIRECTION('',(-6.09347513936813E-17,-0.999847695156391,-0.0174524064372836));
#39966=DIRECTION('center_axis',(0.,-1.,0.));
#39967=DIRECTION('ref_axis',(-1.,0.,6.93889390390722E-15));
#39968=DIRECTION('',(-0.0174524064372836,-0.999847695156391,6.09347513936813E-17));
#39969=DIRECTION('center_axis',(0.,-1.,0.));
#39970=DIRECTION('ref_axis',(-1.,0.,6.93889390390722E-15));
#39971=DIRECTION('',(-0.0174524064372836,-0.999847695156391,6.09347513936813E-17));
#39972=DIRECTION('center_axis',(-0.999847695156391,0.0174524064372835,3.49094956932386E-15));
#39973=DIRECTION('ref_axis',(0.0174524064372835,0.999847695156391,-6.09347513936813E-17));
#39974=DIRECTION('center_axis',(3.49094956932386E-15,0.0174524064372835,
0.999847695156391));
#39975=DIRECTION('ref_axis',(6.09347513936813E-17,-0.999847695156391,0.0174524064372835));
#39976=DIRECTION('',(6.09347513936813E-17,-0.999847695156391,0.0174524064372836));
#39977=DIRECTION('center_axis',(0.,-1.,0.));
#39978=DIRECTION('ref_axis',(-1.,0.,3.46944695195361E-15));
#39979=DIRECTION('',(0.0174524064372836,-0.999847695156391,-6.09347513936813E-17));
#39980=DIRECTION('center_axis',(0.999847695156391,0.0174524064372835,-3.49094956932386E-15));
#39981=DIRECTION('ref_axis',(0.0174524064372835,-0.999847695156391,-6.09347513936813E-17));
#39982=DIRECTION('center_axis',(0.,-1.,0.));
#39983=DIRECTION('ref_axis',(-1.,0.,0.));
#39984=DIRECTION('',(-0.0174524064372836,-0.999847695156391,6.09347513936813E-17));
#39985=DIRECTION('',(6.09347513936813E-17,-0.999847695156391,0.0174524064372836));
#39986=DIRECTION('center_axis',(3.49094956932386E-15,0.0174524064372835,
0.999847695156391));
#39987=DIRECTION('ref_axis',(6.09347513936813E-17,-0.999847695156391,0.0174524064372835));
#39988=DIRECTION('',(6.09347513936813E-17,-0.999847695156391,0.0174524064372836));
#39989=DIRECTION('center_axis',(0.,-1.,0.));
#39990=DIRECTION('ref_axis',(-1.,0.,0.));
#39991=DIRECTION('',(0.0174524064372836,-0.999847695156391,-6.09347513936813E-17));
#39992=DIRECTION('center_axis',(0.999847695156391,0.0174524064372835,-3.49094956932386E-15));
#39993=DIRECTION('ref_axis',(0.0174524064372835,-0.999847695156391,-6.09347513936813E-17));
#39994=DIRECTION('',(0.0174524064372836,-0.999847695156391,-6.09347513936813E-17));
#39995=DIRECTION('center_axis',(0.,-1.,0.));
#39996=DIRECTION('ref_axis',(-1.,0.,0.));
#39997=DIRECTION('',(-6.09347513936813E-17,-0.999847695156391,-0.0174524064372836));
#39998=DIRECTION('center_axis',(-3.49094956932386E-15,0.0174524064372835,
-0.999847695156391));
#39999=DIRECTION('ref_axis',(6.09347513936813E-17,0.999847695156391,0.0174524064372835));
#40000=DIRECTION('',(-6.09347513936813E-17,-0.999847695156391,-0.0174524064372836));
#40001=DIRECTION('center_axis',(0.,-1.,0.));
#40002=DIRECTION('ref_axis',(-1.,0.,0.));
#40003=DIRECTION('',(-0.0174524064372836,-0.999847695156391,6.09347513936813E-17));
#40004=DIRECTION('center_axis',(-0.999847695156391,0.0174524064372835,3.49094956932386E-15));
#40005=DIRECTION('ref_axis',(0.0174524064372835,0.999847695156391,-6.09347513936813E-17));
#40006=DIRECTION('center_axis',(0.,-1.,0.));
#40007=DIRECTION('ref_axis',(-1.,0.,0.));
#40008=DIRECTION('',(-0.0174524064372836,-0.999847695156391,6.09347513936813E-17));
#40009=DIRECTION('',(6.09347513936813E-17,-0.999847695156391,0.0174524064372836));
#40010=DIRECTION('center_axis',(3.49094956932386E-15,0.0174524064372835,
0.999847695156391));
#40011=DIRECTION('ref_axis',(6.09347513936813E-17,-0.999847695156391,0.0174524064372835));
#40012=DIRECTION('',(6.09347513936813E-17,-0.999847695156391,0.0174524064372836));
#40013=DIRECTION('center_axis',(0.,-1.,0.));
#40014=DIRECTION('ref_axis',(-1.,0.,0.));
#40015=DIRECTION('',(0.0174524064372836,-0.999847695156391,-6.09347513936813E-17));
#40016=DIRECTION('center_axis',(0.999847695156391,0.0174524064372835,-3.49094956932386E-15));
#40017=DIRECTION('ref_axis',(0.0174524064372835,-0.999847695156391,-6.09347513936813E-17));
#40018=DIRECTION('',(0.0174524064372836,-0.999847695156391,-6.09347513936813E-17));
#40019=DIRECTION('center_axis',(0.,-1.,0.));
#40020=DIRECTION('ref_axis',(-1.,0.,0.));
#40021=DIRECTION('',(-6.09347513936813E-17,-0.999847695156391,-0.0174524064372836));
#40022=DIRECTION('center_axis',(-3.49094956932386E-15,0.0174524064372835,
-0.999847695156391));
#40023=DIRECTION('ref_axis',(6.09347513936813E-17,0.999847695156391,0.0174524064372835));
#40024=DIRECTION('',(-6.09347513936813E-17,-0.999847695156391,-0.0174524064372836));
#40025=DIRECTION('center_axis',(0.,-1.,0.));
#40026=DIRECTION('ref_axis',(-1.,0.,0.));
#40027=DIRECTION('',(-0.0174524064372836,-0.999847695156391,6.09347513936813E-17));
#40028=DIRECTION('center_axis',(-0.999847695156391,0.0174524064372835,3.49094956932386E-15));
#40029=DIRECTION('ref_axis',(0.0174524064372835,0.999847695156391,-6.09347513936813E-17));
#40030=DIRECTION('center_axis',(0.999847695156391,0.0174524064372835,-3.49094956932386E-15));
#40031=DIRECTION('ref_axis',(0.0174524064372835,-0.999847695156391,-6.09347513936813E-17));
#40032=DIRECTION('',(-0.0174524064372838,0.999847695156391,6.09347513936821E-17));
#40033=DIRECTION('',(0.0174524064372836,-0.999847695156391,-6.09347513936813E-17));
#40034=DIRECTION('center_axis',(0.,-1.,0.));
#40035=DIRECTION('ref_axis',(-1.,0.,0.));
#40036=DIRECTION('',(-6.09347513936813E-17,-0.999847695156391,-0.0174524064372836));
#40037=DIRECTION('center_axis',(-3.49094956932386E-15,0.0174524064372835,
-0.999847695156391));
#40038=DIRECTION('ref_axis',(6.09347513936813E-17,0.999847695156391,0.0174524064372835));
#40039=DIRECTION('',(-6.09347513936813E-17,-0.999847695156391,-0.0174524064372836));
#40040=DIRECTION('center_axis',(0.,-1.,0.));
#40041=DIRECTION('ref_axis',(-1.,0.,0.));
#40042=DIRECTION('',(-0.0174524064372836,-0.999847695156391,6.09347513936813E-17));
#40043=DIRECTION('center_axis',(-0.999847695156391,0.0174524064372835,3.49094956932386E-15));
#40044=DIRECTION('ref_axis',(0.0174524064372835,0.999847695156391,-6.09347513936813E-17));
#40045=DIRECTION('',(-0.0174524064372835,-0.999847695156391,6.09347513936813E-17));
#40046=DIRECTION('center_axis',(0.,-1.,0.));
#40047=DIRECTION('ref_axis',(-1.,0.,0.));
#40048=DIRECTION('',(-0.0174524064372836,-0.999847695156391,6.09347513936813E-17));
#40049=DIRECTION('',(6.09347513936813E-17,-0.999847695156391,0.0174524064372836));
#40050=DIRECTION('center_axis',(3.49094956932386E-15,0.0174524064372835,
0.999847695156391));
#40051=DIRECTION('ref_axis',(6.09347513936813E-17,-0.999847695156391,0.0174524064372835));
#40052=DIRECTION('',(6.09347513936813E-17,-0.999847695156391,0.0174524064372836));
#40053=DIRECTION('center_axis',(0.,-1.,0.));
#40054=DIRECTION('ref_axis',(-1.,0.,0.));
#40055=DIRECTION('',(0.0174524064372836,-0.999847695156391,-6.09347513936813E-17));
#40056=DIRECTION('center_axis',(0.999847695156391,0.0174524064372835,-3.49094956932386E-15));
#40057=DIRECTION('ref_axis',(0.0174524064372835,-0.999847695156391,-6.09347513936813E-17));
#40058=DIRECTION('',(0.0174524064372836,-0.999847695156391,-6.09347513936813E-17));
#40059=DIRECTION('center_axis',(0.,-1.,0.));
#40060=DIRECTION('ref_axis',(-1.,0.,0.));
#40061=DIRECTION('',(-6.09347513936813E-17,-0.999847695156391,-0.0174524064372836));
#40062=DIRECTION('center_axis',(-3.49094956932386E-15,0.0174524064372835,
-0.999847695156391));
#40063=DIRECTION('ref_axis',(6.09347513936813E-17,0.999847695156391,0.0174524064372835));
#40064=DIRECTION('',(-6.09347513936813E-17,-0.999847695156391,-0.0174524064372836));
#40065=DIRECTION('center_axis',(0.,-1.,0.));
#40066=DIRECTION('ref_axis',(-1.,0.,0.));
#40067=DIRECTION('',(-0.0174524064372836,-0.999847695156391,6.09347513936813E-17));
#40068=DIRECTION('center_axis',(-0.999847695156391,0.0174524064372835,3.49094956932386E-15));
#40069=DIRECTION('ref_axis',(0.0174524064372835,0.999847695156391,-6.09347513936813E-17));
#40070=DIRECTION('center_axis',(0.,-1.,0.));
#40071=DIRECTION('ref_axis',(-1.,0.,0.));
#40072=DIRECTION('',(-0.0174524064372836,-0.999847695156391,6.09347513936813E-17));
#40073=DIRECTION('',(6.09347513936813E-17,-0.999847695156391,0.0174524064372836));
#40074=DIRECTION('center_axis',(3.49094956932386E-15,0.0174524064372835,
0.999847695156391));
#40075=DIRECTION('ref_axis',(6.09347513936813E-17,-0.999847695156391,0.0174524064372835));
#40076=DIRECTION('',(6.09347513936813E-17,-0.999847695156391,0.0174524064372836));
#40077=DIRECTION('center_axis',(0.,-1.,0.));
#40078=DIRECTION('ref_axis',(-1.,0.,0.));
#40079=DIRECTION('',(0.0174524064372836,-0.999847695156391,-6.09347513936813E-17));
#40080=DIRECTION('center_axis',(0.999847695156391,0.0174524064372835,-3.49094956932386E-15));
#40081=DIRECTION('ref_axis',(0.0174524064372835,-0.999847695156391,-6.09347513936813E-17));
#40082=DIRECTION('',(0.0174524064372836,-0.999847695156391,-6.09347513936813E-17));
#40083=DIRECTION('center_axis',(0.,-1.,0.));
#40084=DIRECTION('ref_axis',(-1.,0.,0.));
#40085=DIRECTION('',(-6.09347513936813E-17,-0.999847695156391,-0.0174524064372836));
#40086=DIRECTION('center_axis',(-3.49094956932386E-15,0.0174524064372835,
-0.999847695156391));
#40087=DIRECTION('ref_axis',(6.09347513936813E-17,0.999847695156391,0.0174524064372835));
#40088=DIRECTION('',(-6.09347513936813E-17,-0.999847695156391,-0.0174524064372836));
#40089=DIRECTION('center_axis',(0.,-1.,0.));
#40090=DIRECTION('ref_axis',(-1.,0.,0.));
#40091=DIRECTION('',(-0.0174524064372836,-0.999847695156391,6.09347513936813E-17));
#40092=DIRECTION('center_axis',(-0.999847695156391,0.0174524064372835,3.49094956932386E-15));
#40093=DIRECTION('ref_axis',(0.0174524064372835,0.999847695156391,-6.09347513936813E-17));
#40094=DIRECTION('center_axis',(0.,-1.,0.));
#40095=DIRECTION('ref_axis',(-1.,0.,6.93889390390724E-15));
#40096=DIRECTION('',(-0.0174524064372836,-0.999847695156391,6.09347513936813E-17));
#40097=DIRECTION('',(6.09347513936813E-17,-0.999847695156391,0.0174524064372836));
#40098=DIRECTION('center_axis',(3.49094956932386E-15,0.0174524064372835,
0.999847695156391));
#40099=DIRECTION('ref_axis',(6.09347513936813E-17,-0.999847695156391,0.0174524064372835));
#40100=DIRECTION('',(6.09347513936813E-17,-0.999847695156391,0.0174524064372836));
#40101=DIRECTION('center_axis',(0.,-1.,0.));
#40102=DIRECTION('ref_axis',(-1.,0.,6.93889390390722E-15));
#40103=DIRECTION('',(0.0174524064372836,-0.999847695156391,-6.09347513936813E-17));
#40104=DIRECTION('center_axis',(0.999847695156391,0.0174524064372835,-3.49094956932386E-15));
#40105=DIRECTION('ref_axis',(0.0174524064372835,-0.999847695156391,-6.09347513936813E-17));
#40106=DIRECTION('',(0.0174524064372836,-0.999847695156391,-6.09347513936813E-17));
#40107=DIRECTION('center_axis',(0.,-1.,0.));
#40108=DIRECTION('ref_axis',(-1.,0.,6.93889390390722E-15));
#40109=DIRECTION('',(-6.09347513936813E-17,-0.999847695156391,-0.0174524064372836));
#40110=DIRECTION('center_axis',(-3.49094956932386E-15,0.0174524064372835,
-0.999847695156391));
#40111=DIRECTION('ref_axis',(6.09347513936813E-17,0.999847695156391,0.0174524064372835));
#40112=DIRECTION('',(-6.09347513936813E-17,-0.999847695156391,-0.0174524064372836));
#40113=DIRECTION('center_axis',(0.,-1.,0.));
#40114=DIRECTION('ref_axis',(-1.,0.,6.93889390390724E-15));
#40115=DIRECTION('',(-0.0174524064372836,-0.999847695156391,6.09347513936813E-17));
#40116=DIRECTION('center_axis',(-0.999847695156391,0.0174524064372835,3.49094956932386E-15));
#40117=DIRECTION('ref_axis',(0.0174524064372835,0.999847695156391,-6.09347513936813E-17));
#40118=DIRECTION('center_axis',(3.49094956932386E-15,0.0174524064372835,
0.999847695156391));
#40119=DIRECTION('ref_axis',(6.09347513936813E-17,-0.999847695156391,0.0174524064372835));
#40120=DIRECTION('',(6.09347513936813E-17,-0.999847695156391,0.0174524064372836));
#40121=DIRECTION('center_axis',(0.,-1.,0.));
#40122=DIRECTION('ref_axis',(-1.,0.,6.93889390390722E-15));
#40123=DIRECTION('',(0.0174524064372836,-0.999847695156391,-6.09347513936813E-17));
#40124=DIRECTION('center_axis',(0.999847695156391,0.0174524064372835,-3.49094956932386E-15));
#40125=DIRECTION('ref_axis',(0.0174524064372835,-0.999847695156391,-6.09347513936813E-17));
#40126=DIRECTION('center_axis',(0.,-1.,0.));
#40127=DIRECTION('ref_axis',(-1.,0.,0.));
#40128=DIRECTION('',(-0.0174524064372836,-0.999847695156391,6.09347513936813E-17));
#40129=DIRECTION('',(6.09347513936813E-17,-0.999847695156391,0.0174524064372836));
#40130=DIRECTION('center_axis',(3.49094956932386E-15,0.0174524064372835,
0.999847695156391));
#40131=DIRECTION('ref_axis',(6.09347513936813E-17,-0.999847695156391,0.0174524064372835));
#40132=DIRECTION('',(6.09347513936813E-17,-0.999847695156391,0.0174524064372836));
#40133=DIRECTION('center_axis',(0.,-1.,0.));
#40134=DIRECTION('ref_axis',(-1.,0.,0.));
#40135=DIRECTION('',(0.0174524064372836,-0.999847695156391,-6.09347513936813E-17));
#40136=DIRECTION('center_axis',(0.999847695156391,0.0174524064372835,-3.49094956932386E-15));
#40137=DIRECTION('ref_axis',(0.0174524064372835,-0.999847695156391,-6.09347513936813E-17));
#40138=DIRECTION('',(0.0174524064372836,-0.999847695156391,-6.09347513936813E-17));
#40139=DIRECTION('center_axis',(0.,-1.,0.));
#40140=DIRECTION('ref_axis',(-1.,0.,0.));
#40141=DIRECTION('',(-6.09347513936813E-17,-0.999847695156391,-0.0174524064372836));
#40142=DIRECTION('center_axis',(-3.49094956932386E-15,0.0174524064372835,
-0.999847695156391));
#40143=DIRECTION('ref_axis',(6.09347513936813E-17,0.999847695156391,0.0174524064372835));
#40144=DIRECTION('',(-6.09347513936813E-17,-0.999847695156391,-0.0174524064372836));
#40145=DIRECTION('center_axis',(0.,-1.,0.));
#40146=DIRECTION('ref_axis',(-1.,0.,0.));
#40147=DIRECTION('',(-0.0174524064372836,-0.999847695156391,6.09347513936813E-17));
#40148=DIRECTION('center_axis',(-0.999847695156391,0.0174524064372835,3.49094956932386E-15));
#40149=DIRECTION('ref_axis',(0.0174524064372835,0.999847695156391,-6.09347513936813E-17));
#40150=DIRECTION('center_axis',(0.,-1.,0.));
#40151=DIRECTION('ref_axis',(-1.,0.,0.));
#40152=DIRECTION('',(-0.0174524064372836,-0.999847695156391,6.09347513936813E-17));
#40153=DIRECTION('',(6.09347513936813E-17,-0.999847695156391,0.0174524064372836));
#40154=DIRECTION('center_axis',(3.49094956932386E-15,0.0174524064372835,
0.999847695156391));
#40155=DIRECTION('ref_axis',(6.09347513936813E-17,-0.999847695156391,0.0174524064372835));
#40156=DIRECTION('',(6.09347513936813E-17,-0.999847695156391,0.0174524064372836));
#40157=DIRECTION('center_axis',(0.,-1.,0.));
#40158=DIRECTION('ref_axis',(-1.,0.,0.));
#40159=DIRECTION('',(0.0174524064372836,-0.999847695156391,-6.09347513936813E-17));
#40160=DIRECTION('center_axis',(0.999847695156391,0.0174524064372835,-3.49094956932386E-15));
#40161=DIRECTION('ref_axis',(0.0174524064372835,-0.999847695156391,-6.09347513936813E-17));
#40162=DIRECTION('',(0.0174524064372836,-0.999847695156391,-6.09347513936813E-17));
#40163=DIRECTION('center_axis',(0.,-1.,0.));
#40164=DIRECTION('ref_axis',(-1.,0.,0.));
#40165=DIRECTION('',(-6.09347513936813E-17,-0.999847695156391,-0.0174524064372836));
#40166=DIRECTION('center_axis',(-3.49094956932386E-15,0.0174524064372835,
-0.999847695156391));
#40167=DIRECTION('ref_axis',(6.09347513936813E-17,0.999847695156391,0.0174524064372835));
#40168=DIRECTION('',(-6.09347513936813E-17,-0.999847695156391,-0.0174524064372836));
#40169=DIRECTION('center_axis',(0.,-1.,0.));
#40170=DIRECTION('ref_axis',(-1.,0.,0.));
#40171=DIRECTION('',(-0.0174524064372836,-0.999847695156391,6.09347513936813E-17));
#40172=DIRECTION('center_axis',(-0.999847695156391,0.0174524064372835,3.49094956932386E-15));
#40173=DIRECTION('ref_axis',(0.0174524064372835,0.999847695156391,-6.09347513936813E-17));
#40174=DIRECTION('center_axis',(0.999847695156391,0.0174524064372835,-3.49094956932386E-15));
#40175=DIRECTION('ref_axis',(0.0174524064372835,-0.999847695156391,-6.09347513936813E-17));
#40176=DIRECTION('',(-0.0174524064372832,0.999847695156391,6.09347513936802E-17));
#40177=DIRECTION('',(0.0174524064372836,-0.999847695156391,-6.09347513936813E-17));
#40178=DIRECTION('center_axis',(0.,-1.,0.));
#40179=DIRECTION('ref_axis',(-1.,0.,0.));
#40180=DIRECTION('',(-6.09347513936813E-17,-0.999847695156391,-0.0174524064372836));
#40181=DIRECTION('center_axis',(-3.49094956932386E-15,0.0174524064372835,
-0.999847695156391));
#40182=DIRECTION('ref_axis',(6.09347513936813E-17,0.999847695156391,0.0174524064372835));
#40183=DIRECTION('',(-6.09347513936813E-17,-0.999847695156391,-0.0174524064372836));
#40184=DIRECTION('center_axis',(0.,-1.,0.));
#40185=DIRECTION('ref_axis',(-1.,0.,0.));
#40186=DIRECTION('',(-0.0174524064372836,-0.999847695156391,6.09347513936813E-17));
#40187=DIRECTION('center_axis',(-0.999847695156391,0.0174524064372835,3.49094956932386E-15));
#40188=DIRECTION('ref_axis',(0.0174524064372835,0.999847695156391,-6.09347513936813E-17));
#40189=DIRECTION('',(-0.0174524064372835,-0.999847695156391,6.09347513936813E-17));
#40190=DIRECTION('center_axis',(0.,-1.,0.));
#40191=DIRECTION('ref_axis',(-1.,0.,0.));
#40192=DIRECTION('',(-0.0174524064372836,-0.999847695156391,6.09347513936813E-17));
#40193=DIRECTION('',(6.09347513936813E-17,-0.999847695156391,0.0174524064372836));
#40194=DIRECTION('center_axis',(3.49094956932386E-15,0.0174524064372835,
0.999847695156391));
#40195=DIRECTION('ref_axis',(6.09347513936813E-17,-0.999847695156391,0.0174524064372835));
#40196=DIRECTION('',(6.09347513936813E-17,-0.999847695156391,0.0174524064372836));
#40197=DIRECTION('center_axis',(0.,-1.,0.));
#40198=DIRECTION('ref_axis',(-1.,0.,0.));
#40199=DIRECTION('',(0.0174524064372836,-0.999847695156391,-6.09347513936813E-17));
#40200=DIRECTION('center_axis',(0.999847695156391,0.0174524064372835,-3.49094956932386E-15));
#40201=DIRECTION('ref_axis',(0.0174524064372835,-0.999847695156391,-6.09347513936813E-17));
#40202=DIRECTION('',(0.0174524064372836,-0.999847695156391,-6.09347513936813E-17));
#40203=DIRECTION('center_axis',(0.,-1.,0.));
#40204=DIRECTION('ref_axis',(-1.,0.,0.));
#40205=DIRECTION('',(-6.09347513936813E-17,-0.999847695156391,-0.0174524064372836));
#40206=DIRECTION('center_axis',(-3.49094956932386E-15,0.0174524064372835,
-0.999847695156391));
#40207=DIRECTION('ref_axis',(6.09347513936813E-17,0.999847695156391,0.0174524064372835));
#40208=DIRECTION('',(-6.09347513936813E-17,-0.999847695156391,-0.0174524064372836));
#40209=DIRECTION('center_axis',(0.,-1.,0.));
#40210=DIRECTION('ref_axis',(-1.,0.,0.));
#40211=DIRECTION('',(-0.0174524064372836,-0.999847695156391,6.09347513936813E-17));
#40212=DIRECTION('center_axis',(-0.999847695156391,0.0174524064372835,3.49094956932386E-15));
#40213=DIRECTION('ref_axis',(0.0174524064372835,0.999847695156391,-6.09347513936813E-17));
#40214=DIRECTION('center_axis',(0.,-1.,0.));
#40215=DIRECTION('ref_axis',(-1.,0.,0.));
#40216=DIRECTION('',(-0.0174524064372836,-0.999847695156391,6.09347513936813E-17));
#40217=DIRECTION('',(6.09347513936813E-17,-0.999847695156391,0.0174524064372836));
#40218=DIRECTION('center_axis',(3.49094956932386E-15,0.0174524064372835,
0.999847695156391));
#40219=DIRECTION('ref_axis',(6.09347513936813E-17,-0.999847695156391,0.0174524064372835));
#40220=DIRECTION('',(6.09347513936813E-17,-0.999847695156391,0.0174524064372836));
#40221=DIRECTION('center_axis',(0.,-1.,0.));
#40222=DIRECTION('ref_axis',(-1.,0.,0.));
#40223=DIRECTION('',(0.0174524064372836,-0.999847695156391,-6.09347513936813E-17));
#40224=DIRECTION('center_axis',(0.999847695156391,0.0174524064372835,-3.49094956932386E-15));
#40225=DIRECTION('ref_axis',(0.0174524064372835,-0.999847695156391,-6.09347513936813E-17));
#40226=DIRECTION('',(0.0174524064372836,-0.999847695156391,-6.09347513936813E-17));
#40227=DIRECTION('center_axis',(0.,-1.,0.));
#40228=DIRECTION('ref_axis',(-1.,0.,0.));
#40229=DIRECTION('',(-6.09347513936813E-17,-0.999847695156391,-0.0174524064372836));
#40230=DIRECTION('center_axis',(-3.49094956932386E-15,0.0174524064372835,
-0.999847695156391));
#40231=DIRECTION('ref_axis',(6.09347513936813E-17,0.999847695156391,0.0174524064372835));
#40232=DIRECTION('',(-6.09347513936813E-17,-0.999847695156391,-0.0174524064372836));
#40233=DIRECTION('center_axis',(0.,-1.,0.));
#40234=DIRECTION('ref_axis',(-1.,0.,0.));
#40235=DIRECTION('',(-0.0174524064372836,-0.999847695156391,6.09347513936813E-17));
#40236=DIRECTION('center_axis',(-0.999847695156391,0.0174524064372835,3.49094956932386E-15));
#40237=DIRECTION('ref_axis',(0.0174524064372835,0.999847695156391,-6.09347513936813E-17));
#40238=DIRECTION('center_axis',(3.49094956932386E-15,0.0174524064372835,
0.999847695156391));
#40239=DIRECTION('ref_axis',(6.09347513936813E-17,-0.999847695156391,0.0174524064372835));
#40240=DIRECTION('',(6.09347513936813E-17,-0.999847695156391,0.0174524064372836));
#40241=DIRECTION('center_axis',(0.,-1.,0.));
#40242=DIRECTION('ref_axis',(-1.,0.,0.));
#40243=DIRECTION('',(0.0174524064372836,-0.999847695156391,-6.09347513936813E-17));
#40244=DIRECTION('center_axis',(0.999847695156391,0.0174524064372835,-3.49094956932386E-15));
#40245=DIRECTION('ref_axis',(0.0174524064372835,-0.999847695156391,-6.09347513936813E-17));
#40246=DIRECTION('center_axis',(0.,-1.,0.));
#40247=DIRECTION('ref_axis',(-1.,0.,0.));
#40248=DIRECTION('',(-0.0174524064372836,-0.999847695156391,6.09347513936813E-17));
#40249=DIRECTION('',(6.09347513936813E-17,-0.999847695156391,0.0174524064372836));
#40250=DIRECTION('center_axis',(3.49094956932386E-15,0.0174524064372835,
0.999847695156391));
#40251=DIRECTION('ref_axis',(6.09347513936813E-17,-0.999847695156391,0.0174524064372835));
#40252=DIRECTION('',(6.09347513936813E-17,-0.999847695156391,0.0174524064372836));
#40253=DIRECTION('center_axis',(0.,-1.,0.));
#40254=DIRECTION('ref_axis',(-1.,0.,0.));
#40255=DIRECTION('',(0.0174524064372836,-0.999847695156391,-6.09347513936813E-17));
#40256=DIRECTION('center_axis',(0.999847695156391,0.0174524064372835,-3.49094956932386E-15));
#40257=DIRECTION('ref_axis',(0.0174524064372835,-0.999847695156391,-6.09347513936813E-17));
#40258=DIRECTION('',(0.0174524064372836,-0.999847695156391,-6.09347513936813E-17));
#40259=DIRECTION('center_axis',(0.,-1.,0.));
#40260=DIRECTION('ref_axis',(-1.,0.,0.));
#40261=DIRECTION('',(-6.09347513936813E-17,-0.999847695156391,-0.0174524064372836));
#40262=DIRECTION('center_axis',(-3.49094956932386E-15,0.0174524064372835,
-0.999847695156391));
#40263=DIRECTION('ref_axis',(6.09347513936813E-17,0.999847695156391,0.0174524064372835));
#40264=DIRECTION('',(-6.09347513936813E-17,-0.999847695156391,-0.0174524064372836));
#40265=DIRECTION('center_axis',(0.,-1.,0.));
#40266=DIRECTION('ref_axis',(-1.,0.,0.));
#40267=DIRECTION('',(-0.0174524064372836,-0.999847695156391,6.09347513936813E-17));
#40268=DIRECTION('center_axis',(-0.999847695156391,0.0174524064372835,3.49094956932386E-15));
#40269=DIRECTION('ref_axis',(0.0174524064372835,0.999847695156391,-6.09347513936813E-17));
#40270=DIRECTION('center_axis',(0.,-1.,0.));
#40271=DIRECTION('ref_axis',(-1.,0.,0.));
#40272=DIRECTION('',(-0.0174524064372836,-0.999847695156391,6.09347513936813E-17));
#40273=DIRECTION('',(6.09347513936813E-17,-0.999847695156391,0.0174524064372836));
#40274=DIRECTION('center_axis',(3.49094956932386E-15,0.0174524064372835,
0.999847695156391));
#40275=DIRECTION('ref_axis',(6.09347513936813E-17,-0.999847695156391,0.0174524064372835));
#40276=DIRECTION('',(6.09347513936813E-17,-0.999847695156391,0.0174524064372836));
#40277=DIRECTION('center_axis',(0.,-1.,0.));
#40278=DIRECTION('ref_axis',(-1.,0.,0.));
#40279=DIRECTION('',(0.0174524064372836,-0.999847695156391,-6.09347513936813E-17));
#40280=DIRECTION('center_axis',(0.999847695156391,0.0174524064372835,-3.49094956932386E-15));
#40281=DIRECTION('ref_axis',(0.0174524064372835,-0.999847695156391,-6.09347513936813E-17));
#40282=DIRECTION('',(0.0174524064372836,-0.999847695156391,-6.09347513936813E-17));
#40283=DIRECTION('center_axis',(0.,-1.,0.));
#40284=DIRECTION('ref_axis',(-1.,0.,0.));
#40285=DIRECTION('',(-6.09347513936813E-17,-0.999847695156391,-0.0174524064372836));
#40286=DIRECTION('center_axis',(-3.49094956932386E-15,0.0174524064372835,
-0.999847695156391));
#40287=DIRECTION('ref_axis',(6.09347513936813E-17,0.999847695156391,0.0174524064372835));
#40288=DIRECTION('',(-6.09347513936813E-17,-0.999847695156391,-0.0174524064372836));
#40289=DIRECTION('center_axis',(0.,-1.,0.));
#40290=DIRECTION('ref_axis',(-1.,0.,0.));
#40291=DIRECTION('',(-0.0174524064372836,-0.999847695156391,6.09347513936813E-17));
#40292=DIRECTION('center_axis',(-0.999847695156391,0.0174524064372835,3.49094956932386E-15));
#40293=DIRECTION('ref_axis',(0.0174524064372835,0.999847695156391,-6.09347513936813E-17));
#40294=DIRECTION('center_axis',(0.,-1.,0.));
#40295=DIRECTION('ref_axis',(-1.,0.,0.));
#40296=DIRECTION('',(-6.09347513936813E-17,-0.999847695156391,-0.0174524064372836));
#40297=DIRECTION('center_axis',(-3.49094956932386E-15,0.0174524064372835,
-0.999847695156391));
#40298=DIRECTION('ref_axis',(6.09347513936813E-17,0.999847695156391,0.0174524064372835));
#40299=DIRECTION('',(0.0429049602886455,0.998926993621575,0.0174363355321972));
#40300=DIRECTION('center_axis',(0.,-1.,0.));
#40301=DIRECTION('ref_axis',(-1.,0.,0.));
#40302=DIRECTION('',(-0.0174524064372836,-0.999847695156391,6.09347513936813E-17));
#40303=DIRECTION('',(6.09347513936813E-17,-0.999847695156391,0.0174524064372836));
#40304=DIRECTION('center_axis',(3.49094956932386E-15,0.0174524064372835,
0.999847695156391));
#40305=DIRECTION('ref_axis',(6.09347513936813E-17,-0.999847695156391,0.0174524064372835));
#40306=DIRECTION('',(6.09347513936813E-17,-0.999847695156391,0.0174524064372836));
#40307=DIRECTION('center_axis',(0.,-1.,0.));
#40308=DIRECTION('ref_axis',(-1.,0.,0.));
#40309=DIRECTION('',(0.0174524064372836,-0.999847695156391,-6.09347513936813E-17));
#40310=DIRECTION('center_axis',(0.999847695156391,0.0174524064372835,-3.49094956932386E-15));
#40311=DIRECTION('ref_axis',(0.0174524064372835,-0.999847695156391,-6.09347513936813E-17));
#40312=DIRECTION('',(0.0174524064372836,-0.999847695156391,-6.09347513936813E-17));
#40313=DIRECTION('center_axis',(0.,-1.,0.));
#40314=DIRECTION('ref_axis',(-1.,0.,0.));
#40315=DIRECTION('',(-6.09347513936813E-17,-0.999847695156391,-0.0174524064372836));
#40316=DIRECTION('center_axis',(-3.49094956932386E-15,0.0174524064372835,
-0.999847695156391));
#40317=DIRECTION('ref_axis',(6.09347513936813E-17,0.999847695156391,0.0174524064372835));
#40318=DIRECTION('',(-6.09347513936813E-17,-0.999847695156391,-0.0174524064372836));
#40319=DIRECTION('center_axis',(0.,-1.,0.));
#40320=DIRECTION('ref_axis',(-1.,0.,0.));
#40321=DIRECTION('',(-0.0174524064372836,-0.999847695156391,6.09347513936813E-17));
#40322=DIRECTION('center_axis',(-0.999847695156391,0.0174524064372835,3.49094956932386E-15));
#40323=DIRECTION('ref_axis',(0.0174524064372835,0.999847695156391,-6.09347513936813E-17));
#40324=DIRECTION('center_axis',(0.,-1.,0.));
#40325=DIRECTION('ref_axis',(-1.,0.,0.));
#40326=DIRECTION('',(-0.0174524064372836,-0.999847695156391,6.09347513936813E-17));
#40327=DIRECTION('',(6.09347513936813E-17,-0.999847695156391,0.0174524064372836));
#40328=DIRECTION('center_axis',(3.49094956932386E-15,0.0174524064372835,
0.999847695156391));
#40329=DIRECTION('ref_axis',(6.09347513936813E-17,-0.999847695156391,0.0174524064372835));
#40330=DIRECTION('',(6.09347513936813E-17,-0.999847695156391,0.0174524064372836));
#40331=DIRECTION('center_axis',(0.,-1.,0.));
#40332=DIRECTION('ref_axis',(-1.,0.,0.));
#40333=DIRECTION('',(0.0174524064372836,-0.999847695156391,-6.09347513936813E-17));
#40334=DIRECTION('center_axis',(0.999847695156391,0.0174524064372835,-3.49094956932386E-15));
#40335=DIRECTION('ref_axis',(0.0174524064372835,-0.999847695156391,-6.09347513936813E-17));
#40336=DIRECTION('',(0.0174524064372836,-0.999847695156391,-6.09347513936813E-17));
#40337=DIRECTION('center_axis',(0.,-1.,0.));
#40338=DIRECTION('ref_axis',(-1.,0.,0.));
#40339=DIRECTION('',(-6.09347513936813E-17,-0.999847695156391,-0.0174524064372836));
#40340=DIRECTION('center_axis',(-3.49094956932386E-15,0.0174524064372835,
-0.999847695156391));
#40341=DIRECTION('ref_axis',(6.09347513936813E-17,0.999847695156391,0.0174524064372835));
#40342=DIRECTION('',(-6.09347513936813E-17,-0.999847695156391,-0.0174524064372836));
#40343=DIRECTION('center_axis',(0.,-1.,0.));
#40344=DIRECTION('ref_axis',(-1.,0.,0.));
#40345=DIRECTION('',(-0.0174524064372836,-0.999847695156391,6.09347513936813E-17));
#40346=DIRECTION('center_axis',(-0.999847695156391,0.0174524064372835,3.49094956932386E-15));
#40347=DIRECTION('ref_axis',(0.0174524064372835,0.999847695156391,-6.09347513936813E-17));
#40348=DIRECTION('center_axis',(0.999847695156391,0.0174524064372835,-3.49094956932386E-15));
#40349=DIRECTION('ref_axis',(0.0174524064372835,-0.999847695156391,-6.09347513936813E-17));
#40350=DIRECTION('',(-0.0174524064372843,0.999847695156391,6.09347513936838E-17));
#40351=DIRECTION('',(0.0174524064372836,-0.999847695156391,-6.09347513936813E-17));
#40352=DIRECTION('center_axis',(0.,-1.,0.));
#40353=DIRECTION('ref_axis',(-1.,0.,0.));
#40354=DIRECTION('',(-6.09347513936813E-17,-0.999847695156391,-0.0174524064372836));
#40355=DIRECTION('center_axis',(-3.49094956932386E-15,0.0174524064372835,
-0.999847695156391));
#40356=DIRECTION('ref_axis',(6.09347513936813E-17,0.999847695156391,0.0174524064372835));
#40357=DIRECTION('',(-6.09347513936813E-17,-0.999847695156391,-0.0174524064372836));
#40358=DIRECTION('center_axis',(0.,-1.,0.));
#40359=DIRECTION('ref_axis',(-1.,0.,0.));
#40360=DIRECTION('',(-0.0174524064372836,-0.999847695156391,6.09347513936813E-17));
#40361=DIRECTION('center_axis',(-0.999847695156391,0.0174524064372835,3.49094956932386E-15));
#40362=DIRECTION('ref_axis',(0.0174524064372835,0.999847695156391,-6.09347513936813E-17));
#40363=DIRECTION('',(-0.0174524064372835,-0.999847695156391,6.09347513936813E-17));
#40364=DIRECTION('center_axis',(3.49094956932386E-15,0.0174524064372835,
0.999847695156391));
#40365=DIRECTION('ref_axis',(6.09347513936813E-17,-0.999847695156391,0.0174524064372835));
#40366=DIRECTION('',(6.09347513936813E-17,-0.999847695156391,0.0174524064372836));
#40367=DIRECTION('center_axis',(0.,-1.,0.));
#40368=DIRECTION('ref_axis',(-1.,0.,0.));
#40369=DIRECTION('',(0.0174524064372836,-0.999847695156391,-6.09347513936813E-17));
#40370=DIRECTION('center_axis',(0.999847695156391,0.0174524064372835,-3.49094956932386E-15));
#40371=DIRECTION('ref_axis',(0.0174524064372835,-0.999847695156391,-6.09347513936813E-17));
#40372=DIRECTION('center_axis',(3.49094956932386E-15,0.0174524064372835,
0.999847695156391));
#40373=DIRECTION('ref_axis',(6.09347513936813E-17,-0.999847695156391,0.0174524064372835));
#40374=DIRECTION('',(-6.09347513936838E-17,0.999847695156391,-0.0174524064372843));
#40375=DIRECTION('',(6.09347513936813E-17,-0.999847695156391,0.0174524064372836));
#40376=DIRECTION('center_axis',(0.,-1.,0.));
#40377=DIRECTION('ref_axis',(-1.,0.,0.));
#40378=DIRECTION('',(0.0174524064372836,-0.999847695156391,-6.09347513936813E-17));
#40379=DIRECTION('center_axis',(0.999847695156391,0.0174524064372835,-3.49094956932386E-15));
#40380=DIRECTION('ref_axis',(0.0174524064372835,-0.999847695156391,-6.09347513936813E-17));
#40381=DIRECTION('center_axis',(0.,-1.,0.));
#40382=DIRECTION('ref_axis',(-1.,0.,3.49148133884313E-15));
#40383=DIRECTION('',(-0.00904534609485884,-0.999847695156391,0.0149254214170441));
#40384=DIRECTION('',(0.0104681761271213,0.999847695156391,-0.0139643753538676));
#40385=DIRECTION('center_axis',(0.,1.,0.));
#40386=DIRECTION('ref_axis',(1.,0.,-3.49148133884313E-15));
#40387=DIRECTION('center_axis',(0.,-1.,0.));
#40388=DIRECTION('ref_axis',(-1.,0.,3.49148133884313E-15));
#40389=DIRECTION('',(0.00558979557162619,0.999847695156391,-0.0165330177499319));
#40390=DIRECTION('',(-0.00416696553936379,-0.999847695156391,0.0169476514197658));
#40391=DIRECTION('center_axis',(0.,-1.,0.));
#40392=DIRECTION('ref_axis',(-1.,0.,3.49148133884313E-15));
#40393=DIRECTION('',(-0.00172777526161625,-0.999847695156391,0.017366671618289));
#40394=DIRECTION('',(0.00315060529387867,0.999847695156391,-0.0171656685490056));
#40395=DIRECTION('center_axis',(0.,-1.,0.));
#40396=DIRECTION('ref_axis',(-1.,0.,3.49148133884313E-15));
#40397=DIRECTION('',(0.000711415016131136,0.999847695156391,-0.0174379006513674));
#40398=DIRECTION('',(-0.000711415016131258,0.999847695156391,-0.0174379006513674));
#40399=DIRECTION('center_axis',(0.,-1.,0.));
#40400=DIRECTION('ref_axis',(1.,0.,-3.46944695195362E-15));
#40401=DIRECTION('',(0.0174524064372836,-0.999847695156391,-6.09347513936813E-17));
#40402=DIRECTION('center_axis',(0.,-1.,0.));
#40403=DIRECTION('ref_axis',(1.,0.,-3.46944695195361E-15));
#40404=DIRECTION('',(0.0174524064372836,-0.999847695156391,-6.09347513936813E-17));
#40405=DIRECTION('center_axis',(0.999847695156391,0.0174524064372835,-3.49094956932386E-15));
#40406=DIRECTION('ref_axis',(-0.0174524064372835,0.999847695156391,6.09347513936813E-17));
#40407=DIRECTION('center_axis',(0.,-1.,0.));
#40408=DIRECTION('ref_axis',(1.,0.,0.));
#40409=DIRECTION('',(0.0174524064372836,-0.999847695156391,-6.09347513936813E-17));
#40410=DIRECTION('center_axis',(0.999847695156391,0.0174524064372835,-3.49094956932386E-15));
#40411=DIRECTION('ref_axis',(-0.0174524064372835,0.999847695156391,6.09347513936813E-17));
#40412=DIRECTION('center_axis',(0.,-1.,0.));
#40413=DIRECTION('ref_axis',(1.,0.,0.));
#40414=DIRECTION('',(0.0174524064372836,-0.999847695156391,-6.09347513936813E-17));
#40415=DIRECTION('center_axis',(0.,-1.,0.));
#40416=DIRECTION('ref_axis',(1.,0.,0.));
#40417=DIRECTION('',(0.0174524064372836,-0.999847695156391,-6.09347513936813E-17));
#40418=DIRECTION('center_axis',(0.999847695156391,0.0174524064372835,-3.49094956932386E-15));
#40419=DIRECTION('ref_axis',(-0.0174524064372835,0.999847695156391,6.09347513936813E-17));
#40420=DIRECTION('center_axis',(0.,-1.,0.));
#40421=DIRECTION('ref_axis',(1.,0.,0.));
#40422=DIRECTION('',(0.0174524064372836,-0.999847695156391,-6.09347513936813E-17));
#40423=DIRECTION('center_axis',(0.,-1.,0.));
#40424=DIRECTION('ref_axis',(1.,0.,0.));
#40425=DIRECTION('',(0.0174524064372836,-0.999847695156391,-6.09347513936813E-17));
#40426=DIRECTION('center_axis',(0.999847695156391,0.0174524064372835,-3.49094956932386E-15));
#40427=DIRECTION('ref_axis',(-0.0174524064372835,0.999847695156391,6.09347513936813E-17));
#40428=DIRECTION('center_axis',(0.,-1.,0.));
#40429=DIRECTION('ref_axis',(1.,0.,0.));
#40430=DIRECTION('',(0.0174524064372836,-0.999847695156391,-6.09347513936813E-17));
#40431=DIRECTION('center_axis',(0.,-1.,0.));
#40432=DIRECTION('ref_axis',(1.,0.,0.));
#40433=DIRECTION('',(0.0174524064372836,-0.999847695156391,-6.09347513936813E-17));
#40434=DIRECTION('center_axis',(0.999847695156391,0.0174524064372835,-3.49094956932386E-15));
#40435=DIRECTION('ref_axis',(-0.0174524064372835,0.999847695156391,6.09347513936813E-17));
#40436=DIRECTION('center_axis',(0.,-1.,0.));
#40437=DIRECTION('ref_axis',(1.,0.,0.));
#40438=DIRECTION('',(0.0174524064372836,-0.999847695156391,-6.09347513936813E-17));
#40439=DIRECTION('center_axis',(0.,-1.,0.));
#40440=DIRECTION('ref_axis',(1.,0.,0.));
#40441=DIRECTION('',(0.0174524064372836,-0.999847695156391,-6.09347513936813E-17));
#40442=DIRECTION('center_axis',(0.999847695156391,0.0174524064372835,-3.49094956932386E-15));
#40443=DIRECTION('ref_axis',(-0.0174524064372835,0.999847695156391,6.09347513936813E-17));
#40444=DIRECTION('center_axis',(0.,-1.,0.));
#40445=DIRECTION('ref_axis',(1.,0.,-6.93889390390723E-15));
#40446=DIRECTION('',(0.0174524064372836,-0.999847695156391,-6.09347513936813E-17));
#40447=DIRECTION('center_axis',(0.,-1.,0.));
#40448=DIRECTION('ref_axis',(1.,0.,-6.93889390390723E-15));
#40449=DIRECTION('',(0.0174524064372836,-0.999847695156391,-6.09347513936813E-17));
#40450=DIRECTION('center_axis',(0.999847695156391,0.0174524064372835,-3.49094956932386E-15));
#40451=DIRECTION('ref_axis',(-0.0174524064372835,0.999847695156391,6.09347513936813E-17));
#40452=DIRECTION('center_axis',(3.49094956932386E-15,0.0174524064372835,
0.999847695156391));
#40453=DIRECTION('ref_axis',(6.09347513936813E-17,-0.999847695156391,0.0174524064372835));
#40454=DIRECTION('',(6.09347513936813E-17,-0.999847695156391,0.0174524064372836));
#40455=DIRECTION('center_axis',(0.,-1.,0.));
#40456=DIRECTION('ref_axis',(1.,0.,-3.46944695195361E-15));
#40457=DIRECTION('',(-0.0174524064372836,-0.999847695156391,6.09347513936813E-17));
#40458=DIRECTION('center_axis',(-0.999847695156391,0.0174524064372835,3.49094956932386E-15));
#40459=DIRECTION('ref_axis',(-0.0174524064372835,-0.999847695156391,6.09347513936813E-17));
#40460=DIRECTION('center_axis',(0.,-1.,0.));
#40461=DIRECTION('ref_axis',(1.,0.,0.));
#40462=DIRECTION('',(6.09347513936813E-17,-0.999847695156391,0.0174524064372836));
#40463=DIRECTION('',(0.0174524064372836,-0.999847695156391,-6.09347513936813E-17));
#40464=DIRECTION('center_axis',(3.49094956932386E-15,0.0174524064372835,
0.999847695156391));
#40465=DIRECTION('ref_axis',(6.09347513936813E-17,-0.999847695156391,0.0174524064372835));
#40466=DIRECTION('',(6.09347513936813E-17,-0.999847695156391,0.0174524064372836));
#40467=DIRECTION('center_axis',(0.,-1.,0.));
#40468=DIRECTION('ref_axis',(1.,0.,0.));
#40469=DIRECTION('',(-0.0174524064372836,-0.999847695156391,6.09347513936813E-17));
#40470=DIRECTION('center_axis',(-0.999847695156391,0.0174524064372835,3.49094956932386E-15));
#40471=DIRECTION('ref_axis',(-0.0174524064372835,-0.999847695156391,6.09347513936813E-17));
#40472=DIRECTION('',(-0.0174524064372836,-0.999847695156391,6.09347513936813E-17));
#40473=DIRECTION('center_axis',(0.,-1.,0.));
#40474=DIRECTION('ref_axis',(1.,0.,0.));
#40475=DIRECTION('',(-6.09347513936813E-17,-0.999847695156391,-0.0174524064372836));
#40476=DIRECTION('center_axis',(-3.49094956932386E-15,0.0174524064372835,
-0.999847695156391));
#40477=DIRECTION('ref_axis',(6.09347513936813E-17,0.999847695156391,0.0174524064372835));
#40478=DIRECTION('',(-6.09347513936813E-17,-0.999847695156391,-0.0174524064372836));
#40479=DIRECTION('center_axis',(0.,-1.,0.));
#40480=DIRECTION('ref_axis',(1.,0.,0.));
#40481=DIRECTION('',(0.0174524064372836,-0.999847695156391,-6.09347513936813E-17));
#40482=DIRECTION('center_axis',(0.999847695156391,0.0174524064372835,-3.49094956932386E-15));
#40483=DIRECTION('ref_axis',(-0.0174524064372835,0.999847695156391,6.09347513936813E-17));
#40484=DIRECTION('center_axis',(0.,-1.,0.));
#40485=DIRECTION('ref_axis',(1.,0.,0.));
#40486=DIRECTION('',(6.09347513936813E-17,-0.999847695156391,0.0174524064372836));
#40487=DIRECTION('',(0.0174524064372836,-0.999847695156391,-6.09347513936813E-17));
#40488=DIRECTION('center_axis',(3.49094956932386E-15,0.0174524064372835,
0.999847695156391));
#40489=DIRECTION('ref_axis',(6.09347513936813E-17,-0.999847695156391,0.0174524064372835));
#40490=DIRECTION('',(6.09347513936813E-17,-0.999847695156391,0.0174524064372836));
#40491=DIRECTION('center_axis',(0.,-1.,0.));
#40492=DIRECTION('ref_axis',(1.,0.,0.));
#40493=DIRECTION('',(-0.0174524064372836,-0.999847695156391,6.09347513936813E-17));
#40494=DIRECTION('center_axis',(-0.999847695156391,0.0174524064372835,3.49094956932386E-15));
#40495=DIRECTION('ref_axis',(-0.0174524064372835,-0.999847695156391,6.09347513936813E-17));
#40496=DIRECTION('',(-0.0174524064372836,-0.999847695156391,6.09347513936813E-17));
#40497=DIRECTION('center_axis',(0.,-1.,0.));
#40498=DIRECTION('ref_axis',(1.,0.,0.));
#40499=DIRECTION('',(-6.09347513936813E-17,-0.999847695156391,-0.0174524064372836));
#40500=DIRECTION('center_axis',(-3.49094956932386E-15,0.0174524064372835,
-0.999847695156391));
#40501=DIRECTION('ref_axis',(6.09347513936813E-17,0.999847695156391,0.0174524064372835));
#40502=DIRECTION('',(-6.09347513936813E-17,-0.999847695156391,-0.0174524064372836));
#40503=DIRECTION('center_axis',(0.,-1.,0.));
#40504=DIRECTION('ref_axis',(1.,0.,0.));
#40505=DIRECTION('',(0.0174524064372836,-0.999847695156391,-6.09347513936813E-17));
#40506=DIRECTION('center_axis',(0.999847695156391,0.0174524064372835,-3.49094956932386E-15));
#40507=DIRECTION('ref_axis',(-0.0174524064372835,0.999847695156391,6.09347513936813E-17));
#40508=DIRECTION('center_axis',(-0.999847695156391,0.0174524064372835,3.49094956932386E-15));
#40509=DIRECTION('ref_axis',(-0.0174524064372835,-0.999847695156391,6.09347513936813E-17));
#40510=DIRECTION('',(-0.0174524064372836,-0.999847695156391,6.09347513936813E-17));
#40511=DIRECTION('',(0.0174524064372838,0.999847695156391,-6.09347513936821E-17));
#40512=DIRECTION('center_axis',(0.,-1.,0.));
#40513=DIRECTION('ref_axis',(1.,0.,0.));
#40514=DIRECTION('',(-6.09347513936813E-17,-0.999847695156391,-0.0174524064372836));
#40515=DIRECTION('center_axis',(-3.49094956932386E-15,0.0174524064372835,
-0.999847695156391));
#40516=DIRECTION('ref_axis',(6.09347513936813E-17,0.999847695156391,0.0174524064372835));
#40517=DIRECTION('',(-6.09347513936813E-17,-0.999847695156391,-0.0174524064372836));
#40518=DIRECTION('center_axis',(0.,-1.,0.));
#40519=DIRECTION('ref_axis',(1.,0.,0.));
#40520=DIRECTION('',(0.0174524064372836,-0.999847695156391,-6.09347513936813E-17));
#40521=DIRECTION('center_axis',(0.999847695156391,0.0174524064372835,-3.49094956932386E-15));
#40522=DIRECTION('ref_axis',(-0.0174524064372835,0.999847695156391,6.09347513936813E-17));
#40523=DIRECTION('',(0.0174524064372835,-0.999847695156391,-6.09347513936813E-17));
#40524=DIRECTION('center_axis',(0.,-1.,0.));
#40525=DIRECTION('ref_axis',(1.,0.,0.));
#40526=DIRECTION('',(6.09347513936813E-17,-0.999847695156391,0.0174524064372836));
#40527=DIRECTION('',(0.0174524064372836,-0.999847695156391,-6.09347513936813E-17));
#40528=DIRECTION('center_axis',(3.49094956932386E-15,0.0174524064372835,
0.999847695156391));
#40529=DIRECTION('ref_axis',(6.09347513936813E-17,-0.999847695156391,0.0174524064372835));
#40530=DIRECTION('',(6.09347513936813E-17,-0.999847695156391,0.0174524064372836));
#40531=DIRECTION('center_axis',(0.,-1.,0.));
#40532=DIRECTION('ref_axis',(1.,0.,0.));
#40533=DIRECTION('',(-0.0174524064372836,-0.999847695156391,6.09347513936813E-17));
#40534=DIRECTION('center_axis',(-0.999847695156391,0.0174524064372835,3.49094956932386E-15));
#40535=DIRECTION('ref_axis',(-0.0174524064372835,-0.999847695156391,6.09347513936813E-17));
#40536=DIRECTION('',(-0.0174524064372836,-0.999847695156391,6.09347513936813E-17));
#40537=DIRECTION('center_axis',(0.,-1.,0.));
#40538=DIRECTION('ref_axis',(1.,0.,0.));
#40539=DIRECTION('',(-6.09347513936813E-17,-0.999847695156391,-0.0174524064372836));
#40540=DIRECTION('center_axis',(-3.49094956932386E-15,0.0174524064372835,
-0.999847695156391));
#40541=DIRECTION('ref_axis',(6.09347513936813E-17,0.999847695156391,0.0174524064372835));
#40542=DIRECTION('',(-6.09347513936813E-17,-0.999847695156391,-0.0174524064372836));
#40543=DIRECTION('center_axis',(0.,-1.,0.));
#40544=DIRECTION('ref_axis',(1.,0.,0.));
#40545=DIRECTION('',(0.0174524064372836,-0.999847695156391,-6.09347513936813E-17));
#40546=DIRECTION('center_axis',(0.999847695156391,0.0174524064372835,-3.49094956932386E-15));
#40547=DIRECTION('ref_axis',(-0.0174524064372835,0.999847695156391,6.09347513936813E-17));
#40548=DIRECTION('center_axis',(0.,-1.,0.));
#40549=DIRECTION('ref_axis',(1.,0.,0.));
#40550=DIRECTION('',(6.09347513936813E-17,-0.999847695156391,0.0174524064372836));
#40551=DIRECTION('',(0.0174524064372836,-0.999847695156391,-6.09347513936813E-17));
#40552=DIRECTION('center_axis',(3.49094956932386E-15,0.0174524064372835,
0.999847695156391));
#40553=DIRECTION('ref_axis',(6.09347513936813E-17,-0.999847695156391,0.0174524064372835));
#40554=DIRECTION('',(6.09347513936813E-17,-0.999847695156391,0.0174524064372836));
#40555=DIRECTION('center_axis',(0.,-1.,0.));
#40556=DIRECTION('ref_axis',(1.,0.,0.));
#40557=DIRECTION('',(-0.0174524064372836,-0.999847695156391,6.09347513936813E-17));
#40558=DIRECTION('center_axis',(-0.999847695156391,0.0174524064372835,3.49094956932386E-15));
#40559=DIRECTION('ref_axis',(-0.0174524064372835,-0.999847695156391,6.09347513936813E-17));
#40560=DIRECTION('',(-0.0174524064372836,-0.999847695156391,6.09347513936813E-17));
#40561=DIRECTION('center_axis',(0.,-1.,0.));
#40562=DIRECTION('ref_axis',(1.,0.,0.));
#40563=DIRECTION('',(-6.09347513936813E-17,-0.999847695156391,-0.0174524064372836));
#40564=DIRECTION('center_axis',(-3.49094956932386E-15,0.0174524064372835,
-0.999847695156391));
#40565=DIRECTION('ref_axis',(6.09347513936813E-17,0.999847695156391,0.0174524064372835));
#40566=DIRECTION('',(-6.09347513936813E-17,-0.999847695156391,-0.0174524064372836));
#40567=DIRECTION('center_axis',(0.,-1.,0.));
#40568=DIRECTION('ref_axis',(1.,0.,0.));
#40569=DIRECTION('',(0.0174524064372836,-0.999847695156391,-6.09347513936813E-17));
#40570=DIRECTION('center_axis',(0.999847695156391,0.0174524064372835,-3.49094956932386E-15));
#40571=DIRECTION('ref_axis',(-0.0174524064372835,0.999847695156391,6.09347513936813E-17));
#40572=DIRECTION('center_axis',(0.,-1.,0.));
#40573=DIRECTION('ref_axis',(1.,0.,-6.93889390390724E-15));
#40574=DIRECTION('',(6.09347513936813E-17,-0.999847695156391,0.0174524064372836));
#40575=DIRECTION('',(0.0174524064372836,-0.999847695156391,-6.09347513936813E-17));
#40576=DIRECTION('center_axis',(3.49094956932386E-15,0.0174524064372835,
0.999847695156391));
#40577=DIRECTION('ref_axis',(6.09347513936813E-17,-0.999847695156391,0.0174524064372835));
#40578=DIRECTION('',(6.09347513936813E-17,-0.999847695156391,0.0174524064372836));
#40579=DIRECTION('center_axis',(0.,-1.,0.));
#40580=DIRECTION('ref_axis',(1.,0.,-6.93889390390722E-15));
#40581=DIRECTION('',(-0.0174524064372836,-0.999847695156391,6.09347513936813E-17));
#40582=DIRECTION('center_axis',(-0.999847695156391,0.0174524064372835,3.49094956932386E-15));
#40583=DIRECTION('ref_axis',(-0.0174524064372835,-0.999847695156391,6.09347513936813E-17));
#40584=DIRECTION('',(-0.0174524064372836,-0.999847695156391,6.09347513936813E-17));
#40585=DIRECTION('center_axis',(0.,-1.,0.));
#40586=DIRECTION('ref_axis',(1.,0.,-6.93889390390722E-15));
#40587=DIRECTION('',(-6.09347513936813E-17,-0.999847695156391,-0.0174524064372836));
#40588=DIRECTION('center_axis',(-3.49094956932386E-15,0.0174524064372835,
-0.999847695156391));
#40589=DIRECTION('ref_axis',(6.09347513936813E-17,0.999847695156391,0.0174524064372835));
#40590=DIRECTION('',(-6.09347513936813E-17,-0.999847695156391,-0.0174524064372836));
#40591=DIRECTION('center_axis',(0.,-1.,0.));
#40592=DIRECTION('ref_axis',(1.,0.,-6.93889390390724E-15));
#40593=DIRECTION('',(0.0174524064372836,-0.999847695156391,-6.09347513936813E-17));
#40594=DIRECTION('center_axis',(0.999847695156391,0.0174524064372835,-3.49094956932386E-15));
#40595=DIRECTION('ref_axis',(-0.0174524064372835,0.999847695156391,6.09347513936813E-17));
#40596=DIRECTION('center_axis',(3.49094956932386E-15,0.0174524064372835,
0.999847695156391));
#40597=DIRECTION('ref_axis',(6.09347513936813E-17,-0.999847695156391,0.0174524064372835));
#40598=DIRECTION('',(6.09347513936813E-17,-0.999847695156391,0.0174524064372836));
#40599=DIRECTION('center_axis',(0.,-1.,0.));
#40600=DIRECTION('ref_axis',(1.,0.,-6.93889390390722E-15));
#40601=DIRECTION('',(-0.0174524064372836,-0.999847695156391,6.09347513936813E-17));
#40602=DIRECTION('center_axis',(-0.999847695156391,0.0174524064372835,3.49094956932386E-15));
#40603=DIRECTION('ref_axis',(-0.0174524064372835,-0.999847695156391,6.09347513936813E-17));
#40604=DIRECTION('center_axis',(0.,-1.,0.));
#40605=DIRECTION('ref_axis',(1.,0.,0.));
#40606=DIRECTION('',(6.09347513936813E-17,-0.999847695156391,0.0174524064372836));
#40607=DIRECTION('',(0.0174524064372836,-0.999847695156391,-6.09347513936813E-17));
#40608=DIRECTION('center_axis',(3.49094956932386E-15,0.0174524064372835,
0.999847695156391));
#40609=DIRECTION('ref_axis',(6.09347513936813E-17,-0.999847695156391,0.0174524064372835));
#40610=DIRECTION('',(6.09347513936813E-17,-0.999847695156391,0.0174524064372836));
#40611=DIRECTION('center_axis',(0.,-1.,0.));
#40612=DIRECTION('ref_axis',(1.,0.,0.));
#40613=DIRECTION('',(-0.0174524064372836,-0.999847695156391,6.09347513936813E-17));
#40614=DIRECTION('center_axis',(-0.999847695156391,0.0174524064372835,3.49094956932386E-15));
#40615=DIRECTION('ref_axis',(-0.0174524064372835,-0.999847695156391,6.09347513936813E-17));
#40616=DIRECTION('',(-0.0174524064372836,-0.999847695156391,6.09347513936813E-17));
#40617=DIRECTION('center_axis',(0.,-1.,0.));
#40618=DIRECTION('ref_axis',(1.,0.,0.));
#40619=DIRECTION('',(-6.09347513936813E-17,-0.999847695156391,-0.0174524064372836));
#40620=DIRECTION('center_axis',(-3.49094956932386E-15,0.0174524064372835,
-0.999847695156391));
#40621=DIRECTION('ref_axis',(6.09347513936813E-17,0.999847695156391,0.0174524064372835));
#40622=DIRECTION('',(-6.09347513936813E-17,-0.999847695156391,-0.0174524064372836));
#40623=DIRECTION('center_axis',(0.,-1.,0.));
#40624=DIRECTION('ref_axis',(1.,0.,0.));
#40625=DIRECTION('',(0.0174524064372836,-0.999847695156391,-6.09347513936813E-17));
#40626=DIRECTION('center_axis',(0.999847695156391,0.0174524064372835,-3.49094956932386E-15));
#40627=DIRECTION('ref_axis',(-0.0174524064372835,0.999847695156391,6.09347513936813E-17));
#40628=DIRECTION('center_axis',(0.,-1.,0.));
#40629=DIRECTION('ref_axis',(1.,0.,0.));
#40630=DIRECTION('',(6.09347513936813E-17,-0.999847695156391,0.0174524064372836));
#40631=DIRECTION('',(0.0174524064372836,-0.999847695156391,-6.09347513936813E-17));
#40632=DIRECTION('center_axis',(3.49094956932386E-15,0.0174524064372835,
0.999847695156391));
#40633=DIRECTION('ref_axis',(6.09347513936813E-17,-0.999847695156391,0.0174524064372835));
#40634=DIRECTION('',(6.09347513936813E-17,-0.999847695156391,0.0174524064372836));
#40635=DIRECTION('center_axis',(0.,-1.,0.));
#40636=DIRECTION('ref_axis',(1.,0.,0.));
#40637=DIRECTION('',(-0.0174524064372836,-0.999847695156391,6.09347513936813E-17));
#40638=DIRECTION('center_axis',(-0.999847695156391,0.0174524064372835,3.49094956932386E-15));
#40639=DIRECTION('ref_axis',(-0.0174524064372835,-0.999847695156391,6.09347513936813E-17));
#40640=DIRECTION('',(-0.0174524064372836,-0.999847695156391,6.09347513936813E-17));
#40641=DIRECTION('center_axis',(0.,-1.,0.));
#40642=DIRECTION('ref_axis',(1.,0.,0.));
#40643=DIRECTION('',(-6.09347513936813E-17,-0.999847695156391,-0.0174524064372836));
#40644=DIRECTION('center_axis',(-3.49094956932386E-15,0.0174524064372835,
-0.999847695156391));
#40645=DIRECTION('ref_axis',(6.09347513936813E-17,0.999847695156391,0.0174524064372835));
#40646=DIRECTION('',(-6.09347513936813E-17,-0.999847695156391,-0.0174524064372836));
#40647=DIRECTION('center_axis',(0.,-1.,0.));
#40648=DIRECTION('ref_axis',(1.,0.,0.));
#40649=DIRECTION('',(0.0174524064372836,-0.999847695156391,-6.09347513936813E-17));
#40650=DIRECTION('center_axis',(0.999847695156391,0.0174524064372835,-3.49094956932386E-15));
#40651=DIRECTION('ref_axis',(-0.0174524064372835,0.999847695156391,6.09347513936813E-17));
#40652=DIRECTION('center_axis',(-0.999847695156391,0.0174524064372835,3.49094956932386E-15));
#40653=DIRECTION('ref_axis',(-0.0174524064372835,-0.999847695156391,6.09347513936813E-17));
#40654=DIRECTION('',(-0.0174524064372836,-0.999847695156391,6.09347513936813E-17));
#40655=DIRECTION('',(0.0174524064372832,0.999847695156391,-6.09347513936802E-17));
#40656=DIRECTION('center_axis',(0.,-1.,0.));
#40657=DIRECTION('ref_axis',(1.,0.,0.));
#40658=DIRECTION('',(-6.09347513936813E-17,-0.999847695156391,-0.0174524064372836));
#40659=DIRECTION('center_axis',(-3.49094956932386E-15,0.0174524064372835,
-0.999847695156391));
#40660=DIRECTION('ref_axis',(6.09347513936813E-17,0.999847695156391,0.0174524064372835));
#40661=DIRECTION('',(-6.09347513936813E-17,-0.999847695156391,-0.0174524064372836));
#40662=DIRECTION('center_axis',(0.,-1.,0.));
#40663=DIRECTION('ref_axis',(1.,0.,0.));
#40664=DIRECTION('',(0.0174524064372836,-0.999847695156391,-6.09347513936813E-17));
#40665=DIRECTION('center_axis',(0.999847695156391,0.0174524064372835,-3.49094956932386E-15));
#40666=DIRECTION('ref_axis',(-0.0174524064372835,0.999847695156391,6.09347513936813E-17));
#40667=DIRECTION('',(0.0174524064372835,-0.999847695156391,-6.09347513936813E-17));
#40668=DIRECTION('center_axis',(0.,-1.,0.));
#40669=DIRECTION('ref_axis',(1.,0.,0.));
#40670=DIRECTION('',(6.09347513936813E-17,-0.999847695156391,0.0174524064372836));
#40671=DIRECTION('',(0.0174524064372836,-0.999847695156391,-6.09347513936813E-17));
#40672=DIRECTION('center_axis',(3.49094956932386E-15,0.0174524064372835,
0.999847695156391));
#40673=DIRECTION('ref_axis',(6.09347513936813E-17,-0.999847695156391,0.0174524064372835));
#40674=DIRECTION('',(6.09347513936813E-17,-0.999847695156391,0.0174524064372836));
#40675=DIRECTION('center_axis',(0.,-1.,0.));
#40676=DIRECTION('ref_axis',(1.,0.,0.));
#40677=DIRECTION('',(-0.0174524064372836,-0.999847695156391,6.09347513936813E-17));
#40678=DIRECTION('center_axis',(-0.999847695156391,0.0174524064372835,3.49094956932386E-15));
#40679=DIRECTION('ref_axis',(-0.0174524064372835,-0.999847695156391,6.09347513936813E-17));
#40680=DIRECTION('',(-0.0174524064372836,-0.999847695156391,6.09347513936813E-17));
#40681=DIRECTION('center_axis',(0.,-1.,0.));
#40682=DIRECTION('ref_axis',(1.,0.,0.));
#40683=DIRECTION('',(-6.09347513936813E-17,-0.999847695156391,-0.0174524064372836));
#40684=DIRECTION('center_axis',(-3.49094956932386E-15,0.0174524064372835,
-0.999847695156391));
#40685=DIRECTION('ref_axis',(6.09347513936813E-17,0.999847695156391,0.0174524064372835));
#40686=DIRECTION('',(-6.09347513936813E-17,-0.999847695156391,-0.0174524064372836));
#40687=DIRECTION('center_axis',(0.,-1.,0.));
#40688=DIRECTION('ref_axis',(1.,0.,0.));
#40689=DIRECTION('',(0.0174524064372836,-0.999847695156391,-6.09347513936813E-17));
#40690=DIRECTION('center_axis',(0.999847695156391,0.0174524064372835,-3.49094956932386E-15));
#40691=DIRECTION('ref_axis',(-0.0174524064372835,0.999847695156391,6.09347513936813E-17));
#40692=DIRECTION('center_axis',(0.,-1.,0.));
#40693=DIRECTION('ref_axis',(1.,0.,0.));
#40694=DIRECTION('',(6.09347513936813E-17,-0.999847695156391,0.0174524064372836));
#40695=DIRECTION('',(0.0174524064372836,-0.999847695156391,-6.09347513936813E-17));
#40696=DIRECTION('center_axis',(3.49094956932386E-15,0.0174524064372835,
0.999847695156391));
#40697=DIRECTION('ref_axis',(6.09347513936813E-17,-0.999847695156391,0.0174524064372835));
#40698=DIRECTION('',(6.09347513936813E-17,-0.999847695156391,0.0174524064372836));
#40699=DIRECTION('center_axis',(0.,-1.,0.));
#40700=DIRECTION('ref_axis',(1.,0.,0.));
#40701=DIRECTION('',(-0.0174524064372836,-0.999847695156391,6.09347513936813E-17));
#40702=DIRECTION('center_axis',(-0.999847695156391,0.0174524064372835,3.49094956932386E-15));
#40703=DIRECTION('ref_axis',(-0.0174524064372835,-0.999847695156391,6.09347513936813E-17));
#40704=DIRECTION('',(-0.0174524064372836,-0.999847695156391,6.09347513936813E-17));
#40705=DIRECTION('center_axis',(0.,-1.,0.));
#40706=DIRECTION('ref_axis',(1.,0.,0.));
#40707=DIRECTION('',(-6.09347513936813E-17,-0.999847695156391,-0.0174524064372836));
#40708=DIRECTION('center_axis',(-3.49094956932386E-15,0.0174524064372835,
-0.999847695156391));
#40709=DIRECTION('ref_axis',(6.09347513936813E-17,0.999847695156391,0.0174524064372835));
#40710=DIRECTION('',(-6.09347513936813E-17,-0.999847695156391,-0.0174524064372836));
#40711=DIRECTION('center_axis',(0.,-1.,0.));
#40712=DIRECTION('ref_axis',(1.,0.,0.));
#40713=DIRECTION('',(0.0174524064372836,-0.999847695156391,-6.09347513936813E-17));
#40714=DIRECTION('center_axis',(0.999847695156391,0.0174524064372835,-3.49094956932386E-15));
#40715=DIRECTION('ref_axis',(-0.0174524064372835,0.999847695156391,6.09347513936813E-17));
#40716=DIRECTION('center_axis',(3.49094956932386E-15,0.0174524064372835,
0.999847695156391));
#40717=DIRECTION('ref_axis',(6.09347513936813E-17,-0.999847695156391,0.0174524064372835));
#40718=DIRECTION('',(6.09347513936813E-17,-0.999847695156391,0.0174524064372836));
#40719=DIRECTION('center_axis',(0.,-1.,0.));
#40720=DIRECTION('ref_axis',(1.,0.,0.));
#40721=DIRECTION('',(-0.0174524064372836,-0.999847695156391,6.09347513936813E-17));
#40722=DIRECTION('center_axis',(-0.999847695156391,0.0174524064372835,3.49094956932386E-15));
#40723=DIRECTION('ref_axis',(-0.0174524064372835,-0.999847695156391,6.09347513936813E-17));
#40724=DIRECTION('center_axis',(0.,-1.,0.));
#40725=DIRECTION('ref_axis',(1.,0.,0.));
#40726=DIRECTION('',(6.09347513936813E-17,-0.999847695156391,0.0174524064372836));
#40727=DIRECTION('',(0.0174524064372836,-0.999847695156391,-6.09347513936813E-17));
#40728=DIRECTION('center_axis',(3.49094956932386E-15,0.0174524064372835,
0.999847695156391));
#40729=DIRECTION('ref_axis',(6.09347513936813E-17,-0.999847695156391,0.0174524064372835));
#40730=DIRECTION('',(6.09347513936813E-17,-0.999847695156391,0.0174524064372836));
#40731=DIRECTION('center_axis',(0.,-1.,0.));
#40732=DIRECTION('ref_axis',(1.,0.,0.));
#40733=DIRECTION('',(-0.0174524064372836,-0.999847695156391,6.09347513936813E-17));
#40734=DIRECTION('center_axis',(-0.999847695156391,0.0174524064372835,3.49094956932386E-15));
#40735=DIRECTION('ref_axis',(-0.0174524064372835,-0.999847695156391,6.09347513936813E-17));
#40736=DIRECTION('',(-0.0174524064372836,-0.999847695156391,6.09347513936813E-17));
#40737=DIRECTION('center_axis',(0.,-1.,0.));
#40738=DIRECTION('ref_axis',(1.,0.,0.));
#40739=DIRECTION('',(-6.09347513936813E-17,-0.999847695156391,-0.0174524064372836));
#40740=DIRECTION('center_axis',(-3.49094956932386E-15,0.0174524064372835,
-0.999847695156391));
#40741=DIRECTION('ref_axis',(6.09347513936813E-17,0.999847695156391,0.0174524064372835));
#40742=DIRECTION('',(-6.09347513936813E-17,-0.999847695156391,-0.0174524064372836));
#40743=DIRECTION('center_axis',(0.,-1.,0.));
#40744=DIRECTION('ref_axis',(1.,0.,0.));
#40745=DIRECTION('',(0.0174524064372836,-0.999847695156391,-6.09347513936813E-17));
#40746=DIRECTION('center_axis',(0.999847695156391,0.0174524064372835,-3.49094956932386E-15));
#40747=DIRECTION('ref_axis',(-0.0174524064372835,0.999847695156391,6.09347513936813E-17));
#40748=DIRECTION('center_axis',(0.,-1.,0.));
#40749=DIRECTION('ref_axis',(1.,0.,0.));
#40750=DIRECTION('',(6.09347513936813E-17,-0.999847695156391,0.0174524064372836));
#40751=DIRECTION('',(0.0174524064372836,-0.999847695156391,-6.09347513936813E-17));
#40752=DIRECTION('center_axis',(3.49094956932386E-15,0.0174524064372835,
0.999847695156391));
#40753=DIRECTION('ref_axis',(6.09347513936813E-17,-0.999847695156391,0.0174524064372835));
#40754=DIRECTION('',(6.09347513936813E-17,-0.999847695156391,0.0174524064372836));
#40755=DIRECTION('center_axis',(0.,-1.,0.));
#40756=DIRECTION('ref_axis',(1.,0.,0.));
#40757=DIRECTION('',(-0.0174524064372836,-0.999847695156391,6.09347513936813E-17));
#40758=DIRECTION('center_axis',(-0.999847695156391,0.0174524064372835,3.49094956932386E-15));
#40759=DIRECTION('ref_axis',(-0.0174524064372835,-0.999847695156391,6.09347513936813E-17));
#40760=DIRECTION('',(-0.0174524064372836,-0.999847695156391,6.09347513936813E-17));
#40761=DIRECTION('center_axis',(0.,-1.,0.));
#40762=DIRECTION('ref_axis',(1.,0.,0.));
#40763=DIRECTION('',(-6.09347513936813E-17,-0.999847695156391,-0.0174524064372836));
#40764=DIRECTION('center_axis',(-3.49094956932386E-15,0.0174524064372835,
-0.999847695156391));
#40765=DIRECTION('ref_axis',(6.09347513936813E-17,0.999847695156391,0.0174524064372835));
#40766=DIRECTION('',(-6.09347513936813E-17,-0.999847695156391,-0.0174524064372836));
#40767=DIRECTION('center_axis',(0.,-1.,0.));
#40768=DIRECTION('ref_axis',(1.,0.,0.));
#40769=DIRECTION('',(0.0174524064372836,-0.999847695156391,-6.09347513936813E-17));
#40770=DIRECTION('center_axis',(0.999847695156391,0.0174524064372835,-3.49094956932386E-15));
#40771=DIRECTION('ref_axis',(-0.0174524064372835,0.999847695156391,6.09347513936813E-17));
#40772=DIRECTION('center_axis',(0.,-1.,0.));
#40773=DIRECTION('ref_axis',(1.,0.,0.));
#40774=DIRECTION('',(-6.09347513936813E-17,-0.999847695156391,-0.0174524064372836));
#40775=DIRECTION('center_axis',(-3.49094956932386E-15,0.0174524064372835,
-0.999847695156391));
#40776=DIRECTION('ref_axis',(6.09347513936813E-17,0.999847695156391,0.0174524064372835));
#40777=DIRECTION('',(-0.0429049602886455,0.998926993621575,0.0174363355321972));
#40778=DIRECTION('center_axis',(0.,-1.,0.));
#40779=DIRECTION('ref_axis',(1.,0.,0.));
#40780=DIRECTION('',(6.09347513936813E-17,-0.999847695156391,0.0174524064372836));
#40781=DIRECTION('',(0.0174524064372836,-0.999847695156391,-6.09347513936813E-17));
#40782=DIRECTION('center_axis',(3.49094956932386E-15,0.0174524064372835,
0.999847695156391));
#40783=DIRECTION('ref_axis',(6.09347513936813E-17,-0.999847695156391,0.0174524064372835));
#40784=DIRECTION('',(6.09347513936813E-17,-0.999847695156391,0.0174524064372836));
#40785=DIRECTION('center_axis',(0.,-1.,0.));
#40786=DIRECTION('ref_axis',(1.,0.,0.));
#40787=DIRECTION('',(-0.0174524064372836,-0.999847695156391,6.09347513936813E-17));
#40788=DIRECTION('center_axis',(-0.999847695156391,0.0174524064372835,3.49094956932386E-15));
#40789=DIRECTION('ref_axis',(-0.0174524064372835,-0.999847695156391,6.09347513936813E-17));
#40790=DIRECTION('',(-0.0174524064372836,-0.999847695156391,6.09347513936813E-17));
#40791=DIRECTION('center_axis',(0.,-1.,0.));
#40792=DIRECTION('ref_axis',(1.,0.,0.));
#40793=DIRECTION('',(-6.09347513936813E-17,-0.999847695156391,-0.0174524064372836));
#40794=DIRECTION('center_axis',(-3.49094956932386E-15,0.0174524064372835,
-0.999847695156391));
#40795=DIRECTION('ref_axis',(6.09347513936813E-17,0.999847695156391,0.0174524064372835));
#40796=DIRECTION('',(-6.09347513936813E-17,-0.999847695156391,-0.0174524064372836));
#40797=DIRECTION('center_axis',(0.,-1.,0.));
#40798=DIRECTION('ref_axis',(1.,0.,0.));
#40799=DIRECTION('',(0.0174524064372836,-0.999847695156391,-6.09347513936813E-17));
#40800=DIRECTION('center_axis',(0.999847695156391,0.0174524064372835,-3.49094956932386E-15));
#40801=DIRECTION('ref_axis',(-0.0174524064372835,0.999847695156391,6.09347513936813E-17));
#40802=DIRECTION('center_axis',(0.,-1.,0.));
#40803=DIRECTION('ref_axis',(1.,0.,0.));
#40804=DIRECTION('',(6.09347513936813E-17,-0.999847695156391,0.0174524064372836));
#40805=DIRECTION('',(0.0174524064372836,-0.999847695156391,-6.09347513936813E-17));
#40806=DIRECTION('center_axis',(3.49094956932386E-15,0.0174524064372835,
0.999847695156391));
#40807=DIRECTION('ref_axis',(6.09347513936813E-17,-0.999847695156391,0.0174524064372835));
#40808=DIRECTION('',(6.09347513936813E-17,-0.999847695156391,0.0174524064372836));
#40809=DIRECTION('center_axis',(0.,-1.,0.));
#40810=DIRECTION('ref_axis',(1.,0.,0.));
#40811=DIRECTION('',(-0.0174524064372836,-0.999847695156391,6.09347513936813E-17));
#40812=DIRECTION('center_axis',(-0.999847695156391,0.0174524064372835,3.49094956932386E-15));
#40813=DIRECTION('ref_axis',(-0.0174524064372835,-0.999847695156391,6.09347513936813E-17));
#40814=DIRECTION('',(-0.0174524064372836,-0.999847695156391,6.09347513936813E-17));
#40815=DIRECTION('center_axis',(0.,-1.,0.));
#40816=DIRECTION('ref_axis',(1.,0.,0.));
#40817=DIRECTION('',(-6.09347513936813E-17,-0.999847695156391,-0.0174524064372836));
#40818=DIRECTION('center_axis',(-3.49094956932386E-15,0.0174524064372835,
-0.999847695156391));
#40819=DIRECTION('ref_axis',(6.09347513936813E-17,0.999847695156391,0.0174524064372835));
#40820=DIRECTION('',(-6.09347513936813E-17,-0.999847695156391,-0.0174524064372836));
#40821=DIRECTION('center_axis',(0.,-1.,0.));
#40822=DIRECTION('ref_axis',(1.,0.,0.));
#40823=DIRECTION('',(0.0174524064372836,-0.999847695156391,-6.09347513936813E-17));
#40824=DIRECTION('center_axis',(0.999847695156391,0.0174524064372835,-3.49094956932386E-15));
#40825=DIRECTION('ref_axis',(-0.0174524064372835,0.999847695156391,6.09347513936813E-17));
#40826=DIRECTION('center_axis',(-0.999847695156391,0.0174524064372835,3.49094956932386E-15));
#40827=DIRECTION('ref_axis',(-0.0174524064372835,-0.999847695156391,6.09347513936813E-17));
#40828=DIRECTION('',(-0.0174524064372836,-0.999847695156391,6.09347513936813E-17));
#40829=DIRECTION('',(0.0174524064372843,0.999847695156391,-6.09347513936838E-17));
#40830=DIRECTION('center_axis',(0.,-1.,0.));
#40831=DIRECTION('ref_axis',(1.,0.,0.));
#40832=DIRECTION('',(-6.09347513936813E-17,-0.999847695156391,-0.0174524064372836));
#40833=DIRECTION('center_axis',(-3.49094956932386E-15,0.0174524064372835,
-0.999847695156391));
#40834=DIRECTION('ref_axis',(6.09347513936813E-17,0.999847695156391,0.0174524064372835));
#40835=DIRECTION('',(-6.09347513936813E-17,-0.999847695156391,-0.0174524064372836));
#40836=DIRECTION('center_axis',(0.,-1.,0.));
#40837=DIRECTION('ref_axis',(1.,0.,0.));
#40838=DIRECTION('',(0.0174524064372836,-0.999847695156391,-6.09347513936813E-17));
#40839=DIRECTION('center_axis',(0.999847695156391,0.0174524064372835,-3.49094956932386E-15));
#40840=DIRECTION('ref_axis',(-0.0174524064372835,0.999847695156391,6.09347513936813E-17));
#40841=DIRECTION('',(0.0174524064372835,-0.999847695156391,-6.09347513936813E-17));
#40842=DIRECTION('center_axis',(3.49094956932386E-15,0.0174524064372835,
0.999847695156391));
#40843=DIRECTION('ref_axis',(6.09347513936813E-17,-0.999847695156391,0.0174524064372835));
#40844=DIRECTION('',(6.09347513936813E-17,-0.999847695156391,0.0174524064372836));
#40845=DIRECTION('center_axis',(0.,-1.,0.));
#40846=DIRECTION('ref_axis',(1.,0.,0.));
#40847=DIRECTION('',(-0.0174524064372836,-0.999847695156391,6.09347513936813E-17));
#40848=DIRECTION('center_axis',(-0.999847695156391,0.0174524064372835,3.49094956932386E-15));
#40849=DIRECTION('ref_axis',(-0.0174524064372835,-0.999847695156391,6.09347513936813E-17));
#40850=DIRECTION('center_axis',(3.49094956932386E-15,0.0174524064372835,
0.999847695156391));
#40851=DIRECTION('ref_axis',(6.09347513936813E-17,-0.999847695156391,0.0174524064372835));
#40852=DIRECTION('',(6.09347513936813E-17,-0.999847695156391,0.0174524064372836));
#40853=DIRECTION('',(-6.09347513936838E-17,0.999847695156391,-0.0174524064372843));
#40854=DIRECTION('center_axis',(0.,-1.,0.));
#40855=DIRECTION('ref_axis',(1.,0.,0.));
#40856=DIRECTION('',(-0.0174524064372836,-0.999847695156391,6.09347513936813E-17));
#40857=DIRECTION('center_axis',(-0.999847695156391,0.0174524064372835,3.49094956932386E-15));
#40858=DIRECTION('ref_axis',(-0.0174524064372835,-0.999847695156391,6.09347513936813E-17));
#40859=DIRECTION('center_axis',(0.,-1.,0.));
#40860=DIRECTION('ref_axis',(1.,0.,-3.49148133884313E-15));
#40861=DIRECTION('',(-0.0104681761271214,0.999847695156391,-0.0139643753538675));
#40862=DIRECTION('',(0.00904534609485894,-0.999847695156391,0.014925421417044));
#40863=DIRECTION('center_axis',(0.,1.,0.));
#40864=DIRECTION('ref_axis',(-1.,0.,3.49148133884313E-15));
#40865=DIRECTION('center_axis',(0.,-1.,0.));
#40866=DIRECTION('ref_axis',(1.,0.,-3.49148133884313E-15));
#40867=DIRECTION('',(0.00416696553936391,-0.999847695156391,0.0169476514197658));
#40868=DIRECTION('',(-0.00558979557162631,0.999847695156391,-0.0165330177499319));
#40869=DIRECTION('center_axis',(0.,-1.,0.));
#40870=DIRECTION('ref_axis',(1.,0.,-3.49148133884313E-15));
#40871=DIRECTION('',(-0.00315060529387879,0.999847695156391,-0.0171656685490056));
#40872=DIRECTION('',(0.00172777526161637,-0.999847695156391,0.0173666716182889));
#40873=DIRECTION('',(0.,-1.22464679914735E-16,-1.));
#40874=DIRECTION('',(1.,-1.66533453693773E-15,2.03944661017034E-31));
#40875=CARTESIAN_POINT('',(0.,0.,0.));
#40876=CARTESIAN_POINT('',(0.,0.,0.));
#40877=CARTESIAN_POINT('Origin',(0.,12.2,0.));
#40878=CARTESIAN_POINT('',(-6.34973459090203E-15,12.7,-51.8495177166426));
#40879=CARTESIAN_POINT('Origin',(0.,12.7,0.));
#40880=CARTESIAN_POINT('',(-6.41088301406559E-15,12.2261679781215,-52.3488324840199));
#40881=CARTESIAN_POINT('Origin',(-6.34973459090203E-15,12.2,-51.8495177166426));
#40882=CARTESIAN_POINT('Origin',(0.,12.2261679781215,0.));
#40883=CARTESIAN_POINT('Origin',(0.,15.7,0.));
#40884=CARTESIAN_POINT('',(-6.02042590015943E-15,12.7955570788656,-49.1605081918401));
#40885=CARTESIAN_POINT('Origin',(0.,12.7955570788656,0.));
#40886=CARTESIAN_POINT('',(-6.11241402132016E-15,12.7,-49.9116482040035));
#40887=CARTESIAN_POINT('Origin',(-6.11241402132016E-15,15.7,-49.9116482040035));
#40888=CARTESIAN_POINT('Origin',(0.,12.7,0.));
#40889=CARTESIAN_POINT('Origin',(0.,13.685332996396,0.));
#40890=CARTESIAN_POINT('',(5.5990851657017E-15,13.685332996396,-45.72));
#40891=CARTESIAN_POINT('',(5.5990851657017E-15,13.685332996396,-45.72));
#40892=CARTESIAN_POINT('Origin',(0.,13.685332996396,0.));
#40893=CARTESIAN_POINT('Origin',(0.,12.7,0.));
#40894=CARTESIAN_POINT('',(6.41680800023378E-15,11.3029999999998,-52.3972136676584));
#40895=CARTESIAN_POINT('Origin',(0.,11.3029999999998,0.));
#40896=CARTESIAN_POINT('',(6.40784191185861E-15,12.7,-52.324));
#40897=CARTESIAN_POINT('Origin',(0.,11.3029999999998,0.));
#40898=CARTESIAN_POINT('',(6.18232320379563E-15,11.3029999999998,50.4825));
#40899=CARTESIAN_POINT('Origin',(0.,11.3029999999998,0.));
#40900=CARTESIAN_POINT('',(6.17906545729209E-15,9.77899999999954,50.4558984810494));
#40901=CARTESIAN_POINT('',(6.18232320379563E-15,11.3029999999998,50.4825));
#40902=CARTESIAN_POINT('Origin',(0.,9.77899999999954,0.));
#40903=CARTESIAN_POINT('Origin',(0.,9.77899999999998,0.));
#40904=CARTESIAN_POINT('',(6.05789908900225E-15,11.303,-49.4665));
#40905=CARTESIAN_POINT('Origin',(0.,11.303,0.));
#40906=CARTESIAN_POINT('',(6.06115683550579E-15,9.77899999999998,-49.4931015189506));
#40907=CARTESIAN_POINT('',(6.06115683550579E-15,9.77899999999998,-49.4931015189506));
#40908=CARTESIAN_POINT('Origin',(0.,9.77899999999998,0.));
#40909=CARTESIAN_POINT('Origin',(0.,11.303,0.));
#40910=CARTESIAN_POINT('',(5.59221650587078E-15,12.2864158290368,-45.6639131361328));
#40911=CARTESIAN_POINT('Origin',(0.,12.2864158290368,0.));
#40912=CARTESIAN_POINT('',(6.05789908900226E-15,11.303,-49.4665));
#40913=CARTESIAN_POINT('Origin',(32.3289220358489,13.685332996396,32.328922035849));
#40914=CARTESIAN_POINT('',(29.0468988826683,13.685332996396,31.9167966227957));
#40915=CARTESIAN_POINT('',(31.9167966227958,13.685332996396,29.0468988826682));
#40916=CARTESIAN_POINT('Origin',(0.,13.685332996396,0.));
#40917=CARTESIAN_POINT('',(28.8949819541552,13.685332996396,31.9755818100144));
#40918=CARTESIAN_POINT('Origin',(28.9046688260824,13.685332983535,31.7746601528103));
#40919=CARTESIAN_POINT('',(28.2500000000001,13.685332996396,31.9755818100144));
#40920=CARTESIAN_POINT('',(31.7500000000001,13.685332996396,31.9755818100144));
#40921=CARTESIAN_POINT('',(28.0244181899856,13.685332996396,31.7499999999999));
#40922=CARTESIAN_POINT('Origin',(28.2500000000001,13.685332996396,31.7499999999999));
#40923=CARTESIAN_POINT('',(28.0244181899856,13.685332996396,28.2499999999999));
#40924=CARTESIAN_POINT('',(28.0244181899856,13.685332996396,31.7499999999999));
#40925=CARTESIAN_POINT('',(28.25,13.685332996396,28.0244181899855));
#40926=CARTESIAN_POINT('Origin',(28.25,13.685332996396,28.25));
#40927=CARTESIAN_POINT('',(31.75,13.685332996396,28.0244181899855));
#40928=CARTESIAN_POINT('',(31.75,13.685332996396,28.0244181899855));
#40929=CARTESIAN_POINT('',(31.9755818100145,13.685332996396,28.25));
#40930=CARTESIAN_POINT('Origin',(31.75,13.685332996396,28.25));
#40931=CARTESIAN_POINT('',(31.9755818100145,13.685332996396,28.8949819541551));
#40932=CARTESIAN_POINT('',(31.9755818100145,13.685332996396,31.75));
#40933=CARTESIAN_POINT('Origin',(31.7746601528143,13.685332983535,28.9046688260836));
#40934=CARTESIAN_POINT('',(28.0244181899852,13.685332996396,-28.2500000000003));
#40935=CARTESIAN_POINT('',(28.25,13.685332996396,-28.0244181899855));
#40936=CARTESIAN_POINT('Origin',(28.25,13.685332996396,-28.25));
#40937=CARTESIAN_POINT('',(28.0244181899851,13.685332996396,-31.7500000000003));
#40938=CARTESIAN_POINT('',(28.0244181899851,13.685332996396,-31.7500000000003));
#40939=CARTESIAN_POINT('',(28.2499999999997,13.685332996396,-31.9755818100148));
#40940=CARTESIAN_POINT('Origin',(28.2499999999997,13.685332996396,-31.7500000000003));
#40941=CARTESIAN_POINT('',(28.8949819541548,13.685332996396,-31.9755818100148));
#40942=CARTESIAN_POINT('',(31.7499999999997,13.685332996396,-31.9755818100149));
#40943=CARTESIAN_POINT('',(29.0468988826679,13.685332996396,-31.9167966227961));
#40944=CARTESIAN_POINT('Origin',(28.9046688260839,13.685332983535,-31.7746601528161));
#40945=CARTESIAN_POINT('',(31.9167966227958,13.685332996396,-29.0468988826682));
#40946=CARTESIAN_POINT('Origin',(0.,13.685332996396,0.));
#40947=CARTESIAN_POINT('',(31.9755818100145,13.685332996396,-28.8949819541551));
#40948=CARTESIAN_POINT('Origin',(31.7746601528143,13.685332983535,-28.9046688260836));
#40949=CARTESIAN_POINT('',(31.9755818100145,13.685332996396,-28.25));
#40950=CARTESIAN_POINT('',(31.9755818100145,13.685332996396,-31.75));
#40951=CARTESIAN_POINT('',(31.75,13.685332996396,-28.0244181899855));
#40952=CARTESIAN_POINT('Origin',(31.75,13.685332996396,-28.25));
#40953=CARTESIAN_POINT('',(31.75,13.685332996396,-28.0244181899855));
#40954=CARTESIAN_POINT('',(22.0244181899852,13.685332996396,-22.2500000000002));
#40955=CARTESIAN_POINT('',(22.25,13.685332996396,-22.0244181899855));
#40956=CARTESIAN_POINT('Origin',(22.25,13.685332996396,-22.25));
#40957=CARTESIAN_POINT('',(22.0244181899852,13.685332996396,-25.7500000000002));
#40958=CARTESIAN_POINT('',(22.0244181899852,13.685332996396,-25.7500000000002));
#40959=CARTESIAN_POINT('',(22.2499999999997,13.685332996396,-25.9755818100148));
#40960=CARTESIAN_POINT('Origin',(22.2499999999997,13.685332996396,-25.7500000000002));
#40961=CARTESIAN_POINT('',(25.7499999999997,13.685332996396,-25.9755818100148));
#40962=CARTESIAN_POINT('',(25.7499999999997,13.685332996396,-25.9755818100148));
#40963=CARTESIAN_POINT('',(25.9755818100146,13.685332996396,-25.75));
#40964=CARTESIAN_POINT('Origin',(25.75,13.685332996396,-25.75));
#40965=CARTESIAN_POINT('',(25.9755818100146,13.685332996396,-22.25));
#40966=CARTESIAN_POINT('',(25.9755818100146,13.685332996396,-25.75));
#40967=CARTESIAN_POINT('',(25.75,13.685332996396,-22.0244181899855));
#40968=CARTESIAN_POINT('Origin',(25.75,13.685332996396,-22.25));
#40969=CARTESIAN_POINT('',(25.75,13.685332996396,-22.0244181899855));
#40970=CARTESIAN_POINT('',(16.0244181899853,13.685332996396,-16.2500000000002));
#40971=CARTESIAN_POINT('',(16.25,13.685332996396,-16.0244181899855));
#40972=CARTESIAN_POINT('Origin',(16.25,13.685332996396,-16.25));
#40973=CARTESIAN_POINT('',(16.0244181899852,13.685332996396,-19.7500000000002));
#40974=CARTESIAN_POINT('',(16.0244181899852,13.685332996396,-19.7500000000002));
#40975=CARTESIAN_POINT('',(16.2499999999998,13.685332996396,-19.9755818100147));
#40976=CARTESIAN_POINT('Origin',(16.2499999999998,13.685332996396,-19.7500000000002));
#40977=CARTESIAN_POINT('',(19.7499999999998,13.685332996396,-19.9755818100148));
#40978=CARTESIAN_POINT('',(19.7499999999998,13.685332996396,-19.9755818100148));
#40979=CARTESIAN_POINT('',(19.9755818100145,13.685332996396,-19.75));
#40980=CARTESIAN_POINT('Origin',(19.75,13.685332996396,-19.75));
#40981=CARTESIAN_POINT('',(19.9755818100145,13.685332996396,-16.25));
#40982=CARTESIAN_POINT('',(19.9755818100145,13.685332996396,-19.75));
#40983=CARTESIAN_POINT('',(19.75,13.685332996396,-16.0244181899855));
#40984=CARTESIAN_POINT('Origin',(19.75,13.685332996396,-16.25));
#40985=CARTESIAN_POINT('',(19.75,13.685332996396,-16.0244181899855));
#40986=CARTESIAN_POINT('',(10.0244181899853,13.685332996396,-10.2500000000001));
#40987=CARTESIAN_POINT('',(10.25,13.685332996396,-10.0244181899855));
#40988=CARTESIAN_POINT('Origin',(10.25,13.685332996396,-10.25));
#40989=CARTESIAN_POINT('',(10.0244181899853,13.685332996396,-13.7500000000001));
#40990=CARTESIAN_POINT('',(10.0244181899853,13.685332996396,-13.7500000000001));
#40991=CARTESIAN_POINT('',(10.2499999999999,13.685332996396,-13.9755818100147));
#40992=CARTESIAN_POINT('Origin',(10.2499999999999,13.685332996396,-13.7500000000001));
#40993=CARTESIAN_POINT('',(13.7499999999999,13.685332996396,-13.9755818100147));
#40994=CARTESIAN_POINT('',(13.7499999999999,13.685332996396,-13.9755818100147));
#40995=CARTESIAN_POINT('',(13.9755818100145,13.685332996396,-13.75));
#40996=CARTESIAN_POINT('Origin',(13.75,13.685332996396,-13.75));
#40997=CARTESIAN_POINT('',(13.9755818100145,13.685332996396,-10.25));
#40998=CARTESIAN_POINT('',(13.9755818100145,13.685332996396,-13.75));
#40999=CARTESIAN_POINT('',(13.75,13.685332996396,-10.0244181899855));
#41000=CARTESIAN_POINT('Origin',(13.75,13.685332996396,-10.25));
#41001=CARTESIAN_POINT('',(13.75,13.685332996396,-10.0244181899855));
#41002=CARTESIAN_POINT('',(4.02441818998541,13.685332996396,-4.25000000000004));
#41003=CARTESIAN_POINT('',(4.25,13.685332996396,-4.02441818998545));
#41004=CARTESIAN_POINT('Origin',(4.25,13.685332996396,-4.25));
#41005=CARTESIAN_POINT('',(4.02441818998537,13.685332996396,-7.75000000000004));
#41006=CARTESIAN_POINT('',(4.02441818998537,13.685332996396,-7.75000000000004));
#41007=CARTESIAN_POINT('',(4.24999999999992,13.685332996396,-7.97558181001459));
#41008=CARTESIAN_POINT('Origin',(4.24999999999992,13.685332996396,-7.75000000000004));
#41009=CARTESIAN_POINT('',(7.74999999999992,13.685332996396,-7.97558181001463));
#41010=CARTESIAN_POINT('',(7.74999999999992,13.685332996396,-7.97558181001463));
#41011=CARTESIAN_POINT('',(7.97558181001455,13.685332996396,-7.75));
#41012=CARTESIAN_POINT('Origin',(7.75,13.685332996396,-7.75));
#41013=CARTESIAN_POINT('',(7.97558181001455,13.685332996396,-4.25));
#41014=CARTESIAN_POINT('',(7.97558181001455,13.685332996396,-7.75));
#41015=CARTESIAN_POINT('',(7.75,13.685332996396,-4.02441818998545));
#41016=CARTESIAN_POINT('Origin',(7.75,13.685332996396,-4.25));
#41017=CARTESIAN_POINT('',(7.75,13.685332996396,-4.02441818998545));
#41018=CARTESIAN_POINT('',(4.02441818998548,13.685332996396,7.74999999999999));
#41019=CARTESIAN_POINT('',(4.02441818998547,13.685332996396,4.24999999999999));
#41020=CARTESIAN_POINT('',(4.02441818998548,13.685332996396,7.74999999999999));
#41021=CARTESIAN_POINT('',(4.25,13.685332996396,4.02441818998545));
#41022=CARTESIAN_POINT('Origin',(4.25,13.685332996396,4.25));
#41023=CARTESIAN_POINT('',(7.75,13.685332996396,4.02441818998545));
#41024=CARTESIAN_POINT('',(7.75,13.685332996396,4.02441818998545));
#41025=CARTESIAN_POINT('',(7.97558181001455,13.685332996396,4.25));
#41026=CARTESIAN_POINT('Origin',(7.75,13.685332996396,4.25));
#41027=CARTESIAN_POINT('',(7.97558181001455,13.685332996396,7.75));
#41028=CARTESIAN_POINT('',(7.97558181001455,13.685332996396,7.75));
#41029=CARTESIAN_POINT('',(7.75000000000003,13.685332996396,7.97558181001452));
#41030=CARTESIAN_POINT('Origin',(7.75,13.685332996396,7.75));
#41031=CARTESIAN_POINT('',(4.25000000000003,13.685332996396,7.97558181001453));
#41032=CARTESIAN_POINT('',(7.75000000000003,13.685332996396,7.97558181001452));
#41033=CARTESIAN_POINT('Origin',(4.25000000000003,13.685332996396,7.74999999999998));
#41034=CARTESIAN_POINT('',(10.0244181899855,13.685332996396,13.75));
#41035=CARTESIAN_POINT('',(10.0244181899855,13.685332996396,10.25));
#41036=CARTESIAN_POINT('',(10.0244181899855,13.685332996396,13.75));
#41037=CARTESIAN_POINT('',(10.25,13.685332996396,10.0244181899855));
#41038=CARTESIAN_POINT('Origin',(10.25,13.685332996396,10.25));
#41039=CARTESIAN_POINT('',(13.75,13.685332996396,10.0244181899855));
#41040=CARTESIAN_POINT('',(13.75,13.685332996396,10.0244181899855));
#41041=CARTESIAN_POINT('',(13.9755818100145,13.685332996396,10.25));
#41042=CARTESIAN_POINT('Origin',(13.75,13.685332996396,10.25));
#41043=CARTESIAN_POINT('',(13.9755818100145,13.685332996396,13.75));
#41044=CARTESIAN_POINT('',(13.9755818100145,13.685332996396,13.75));
#41045=CARTESIAN_POINT('',(13.75,13.685332996396,13.9755818100145));
#41046=CARTESIAN_POINT('Origin',(13.75,13.685332996396,13.75));
#41047=CARTESIAN_POINT('',(10.25,13.685332996396,13.9755818100145));
#41048=CARTESIAN_POINT('',(13.75,13.685332996396,13.9755818100145));
#41049=CARTESIAN_POINT('Origin',(10.25,13.685332996396,13.75));
#41050=CARTESIAN_POINT('',(16.0244181899855,13.685332996396,19.7499999999999));
#41051=CARTESIAN_POINT('',(16.0244181899855,13.685332996396,16.2499999999999));
#41052=CARTESIAN_POINT('',(16.0244181899855,13.685332996396,19.7499999999999));
#41053=CARTESIAN_POINT('',(16.25,13.685332996396,16.0244181899855));
#41054=CARTESIAN_POINT('Origin',(16.25,13.685332996396,16.25));
#41055=CARTESIAN_POINT('',(19.75,13.685332996396,16.0244181899855));
#41056=CARTESIAN_POINT('',(19.75,13.685332996396,16.0244181899855));
#41057=CARTESIAN_POINT('',(19.9755818100145,13.685332996396,16.25));
#41058=CARTESIAN_POINT('Origin',(19.75,13.685332996396,16.25));
#41059=CARTESIAN_POINT('',(19.9755818100145,13.685332996396,19.75));
#41060=CARTESIAN_POINT('',(19.9755818100145,13.685332996396,19.75));
#41061=CARTESIAN_POINT('',(19.7500000000001,13.685332996396,19.9755818100145));
#41062=CARTESIAN_POINT('Origin',(19.75,13.685332996396,19.75));
#41063=CARTESIAN_POINT('',(16.2500000000001,13.685332996396,19.9755818100145));
#41064=CARTESIAN_POINT('',(19.7500000000001,13.685332996396,19.9755818100145));
#41065=CARTESIAN_POINT('Origin',(16.2500000000001,13.685332996396,19.7499999999999));
#41066=CARTESIAN_POINT('',(22.0244181899855,13.685332996396,25.7499999999999));
#41067=CARTESIAN_POINT('',(22.0244181899855,13.685332996396,22.2499999999999));
#41068=CARTESIAN_POINT('',(22.0244181899855,13.685332996396,25.7499999999999));
#41069=CARTESIAN_POINT('',(22.25,13.685332996396,22.0244181899855));
#41070=CARTESIAN_POINT('Origin',(22.25,13.685332996396,22.25));
#41071=CARTESIAN_POINT('',(25.75,13.685332996396,22.0244181899855));
#41072=CARTESIAN_POINT('',(25.75,13.685332996396,22.0244181899855));
#41073=CARTESIAN_POINT('',(25.9755818100146,13.685332996396,22.25));
#41074=CARTESIAN_POINT('Origin',(25.75,13.685332996396,22.25));
#41075=CARTESIAN_POINT('',(25.9755818100146,13.685332996396,25.75));
#41076=CARTESIAN_POINT('',(25.9755818100146,13.685332996396,25.75));
#41077=CARTESIAN_POINT('',(25.7500000000001,13.685332996396,25.9755818100145));
#41078=CARTESIAN_POINT('Origin',(25.75,13.685332996396,25.75));
#41079=CARTESIAN_POINT('',(22.2500000000001,13.685332996396,25.9755818100145));
#41080=CARTESIAN_POINT('',(25.7500000000001,13.685332996396,25.9755818100145));
#41081=CARTESIAN_POINT('Origin',(22.2500000000001,13.685332996396,25.7499999999999));
#41082=CARTESIAN_POINT('',(16.0244181899855,13.685332996396,-1.75));
#41083=CARTESIAN_POINT('',(16.0244181899855,13.685332996396,1.75));
#41084=CARTESIAN_POINT('',(16.0244181899855,13.685332996396,1.75));
#41085=CARTESIAN_POINT('',(16.25,13.685332996396,-1.97558181001455));
#41086=CARTESIAN_POINT('Origin',(16.25,13.685332996396,-1.75));
#41087=CARTESIAN_POINT('',(19.75,13.685332996396,-1.97558181001455));
#41088=CARTESIAN_POINT('',(19.75,13.685332996396,-1.97558181001455));
#41089=CARTESIAN_POINT('',(19.9755818100145,13.685332996396,-1.75));
#41090=CARTESIAN_POINT('Origin',(19.75,13.685332996396,-1.75));
#41091=CARTESIAN_POINT('',(19.9755818100145,13.685332996396,1.75));
#41092=CARTESIAN_POINT('',(19.9755818100145,13.685332996396,1.75));
#41093=CARTESIAN_POINT('',(19.75,13.685332996396,1.97558181001455));
#41094=CARTESIAN_POINT('Origin',(19.75,13.685332996396,1.75));
#41095=CARTESIAN_POINT('',(16.25,13.685332996396,1.97558181001455));
#41096=CARTESIAN_POINT('',(19.75,13.685332996396,1.97558181001455));
#41097=CARTESIAN_POINT('Origin',(16.25,13.685332996396,1.75));
#41098=CARTESIAN_POINT('',(10.0244181899855,13.685332996396,-1.75));
#41099=CARTESIAN_POINT('',(10.0244181899855,13.685332996396,1.75));
#41100=CARTESIAN_POINT('',(10.0244181899855,13.685332996396,1.75));
#41101=CARTESIAN_POINT('',(10.25,13.685332996396,-1.97558181001455));
#41102=CARTESIAN_POINT('Origin',(10.25,13.685332996396,-1.75));
#41103=CARTESIAN_POINT('',(13.75,13.685332996396,-1.97558181001455));
#41104=CARTESIAN_POINT('',(13.75,13.685332996396,-1.97558181001455));
#41105=CARTESIAN_POINT('',(13.9755818100145,13.685332996396,-1.75));
#41106=CARTESIAN_POINT('Origin',(13.75,13.685332996396,-1.75));
#41107=CARTESIAN_POINT('',(13.9755818100145,13.685332996396,1.75));
#41108=CARTESIAN_POINT('',(13.9755818100145,13.685332996396,1.75));
#41109=CARTESIAN_POINT('',(13.75,13.685332996396,1.97558181001455));
#41110=CARTESIAN_POINT('Origin',(13.75,13.685332996396,1.75));
#41111=CARTESIAN_POINT('',(10.25,13.685332996396,1.97558181001455));
#41112=CARTESIAN_POINT('',(13.75,13.685332996396,1.97558181001455));
#41113=CARTESIAN_POINT('Origin',(10.25,13.685332996396,1.75));
#41114=CARTESIAN_POINT('',(22.0244181899855,13.685332996396,-1.75));
#41115=CARTESIAN_POINT('',(22.0244181899855,13.685332996396,1.75));
#41116=CARTESIAN_POINT('',(22.0244181899855,13.685332996396,1.75));
#41117=CARTESIAN_POINT('',(22.25,13.685332996396,-1.97558181001455));
#41118=CARTESIAN_POINT('Origin',(22.25,13.685332996396,-1.75));
#41119=CARTESIAN_POINT('',(25.75,13.685332996396,-1.97558181001455));
#41120=CARTESIAN_POINT('',(25.75,13.685332996396,-1.97558181001455));
#41121=CARTESIAN_POINT('',(25.9755818100146,13.685332996396,-1.75));
#41122=CARTESIAN_POINT('Origin',(25.75,13.685332996396,-1.75));
#41123=CARTESIAN_POINT('',(25.9755818100146,13.685332996396,1.75));
#41124=CARTESIAN_POINT('',(25.9755818100146,13.685332996396,1.75));
#41125=CARTESIAN_POINT('',(25.75,13.685332996396,1.97558181001455));
#41126=CARTESIAN_POINT('Origin',(25.75,13.685332996396,1.75));
#41127=CARTESIAN_POINT('',(22.25,13.685332996396,1.97558181001455));
#41128=CARTESIAN_POINT('',(25.75,13.685332996396,1.97558181001455));
#41129=CARTESIAN_POINT('Origin',(22.25,13.685332996396,1.75));
#41130=CARTESIAN_POINT('',(28.0244181899855,13.685332996396,-1.75));
#41131=CARTESIAN_POINT('',(28.0244181899855,13.685332996396,1.75));
#41132=CARTESIAN_POINT('',(28.0244181899855,13.685332996396,1.75));
#41133=CARTESIAN_POINT('',(28.25,13.685332996396,-1.97558181001455));
#41134=CARTESIAN_POINT('Origin',(28.25,13.685332996396,-1.75));
#41135=CARTESIAN_POINT('',(31.75,13.685332996396,-1.97558181001455));
#41136=CARTESIAN_POINT('',(31.75,13.685332996396,-1.97558181001455));
#41137=CARTESIAN_POINT('',(31.9755818100145,13.685332996396,-1.75));
#41138=CARTESIAN_POINT('Origin',(31.75,13.685332996396,-1.75));
#41139=CARTESIAN_POINT('',(31.9755818100145,13.685332996396,1.75));
#41140=CARTESIAN_POINT('',(31.9755818100145,13.685332996396,1.75));
#41141=CARTESIAN_POINT('',(31.75,13.685332996396,1.97558181001455));
#41142=CARTESIAN_POINT('Origin',(31.75,13.685332996396,1.75));
#41143=CARTESIAN_POINT('',(28.25,13.685332996396,1.97558181001455));
#41144=CARTESIAN_POINT('',(31.75,13.685332996396,1.97558181001455));
#41145=CARTESIAN_POINT('Origin',(28.25,13.685332996396,1.75));
#41146=CARTESIAN_POINT('',(34.0244181899855,13.685332996396,-1.75));
#41147=CARTESIAN_POINT('',(34.0244181899855,13.685332996396,1.75));
#41148=CARTESIAN_POINT('',(34.0244181899855,13.685332996396,1.75));
#41149=CARTESIAN_POINT('',(34.25,13.685332996396,-1.97558181001455));
#41150=CARTESIAN_POINT('Origin',(34.25,13.685332996396,-1.75));
#41151=CARTESIAN_POINT('',(37.75,13.685332996396,-1.97558181001455));
#41152=CARTESIAN_POINT('',(37.75,13.685332996396,-1.97558181001455));
#41153=CARTESIAN_POINT('',(37.9755818100146,13.685332996396,-1.75));
#41154=CARTESIAN_POINT('Origin',(37.75,13.685332996396,-1.75));
#41155=CARTESIAN_POINT('',(37.9755818100146,13.685332996396,1.75));
#41156=CARTESIAN_POINT('',(37.9755818100146,13.685332996396,1.75));
#41157=CARTESIAN_POINT('',(37.75,13.685332996396,1.97558181001455));
#41158=CARTESIAN_POINT('Origin',(37.75,13.685332996396,1.75));
#41159=CARTESIAN_POINT('',(34.25,13.685332996396,1.97558181001455));
#41160=CARTESIAN_POINT('',(37.75,13.685332996396,1.97558181001455));
#41161=CARTESIAN_POINT('Origin',(34.25,13.685332996396,1.75));
#41162=CARTESIAN_POINT('',(40.0244181899855,13.685332996396,-1.75));
#41163=CARTESIAN_POINT('',(40.0244181899855,13.685332996396,1.75));
#41164=CARTESIAN_POINT('',(40.0244181899855,13.685332996396,1.75));
#41165=CARTESIAN_POINT('',(40.25,13.685332996396,-1.97558181001455));
#41166=CARTESIAN_POINT('Origin',(40.25,13.685332996396,-1.75));
#41167=CARTESIAN_POINT('',(42.8953043447347,13.6853329930983,-1.97558067113343));
#41168=CARTESIAN_POINT('',(43.75,13.685332996396,-1.97558181001455));
#41169=CARTESIAN_POINT('',(43.1197125083757,13.685332996396,-1.75915734256194));
#41170=CARTESIAN_POINT('Ctrl Pts',(43.1197125083757,13.685332996396,-1.75915734256194));
#41171=CARTESIAN_POINT('Ctrl Pts',(43.1173439465347,13.685332996396,-1.81721252392754));
#41172=CARTESIAN_POINT('Ctrl Pts',(43.0919013531587,13.685332996396,-1.87302842434034));
#41173=CARTESIAN_POINT('Ctrl Pts',(43.0504944560233,13.685332996396,-1.91276360078837));
#41174=CARTESIAN_POINT('Ctrl Pts',(43.0093249536293,13.685332996396,-1.95227096683298));
#41175=CARTESIAN_POINT('Ctrl Pts',(42.9524891253735,13.685332996396,-1.9753164306885));
#41176=CARTESIAN_POINT('Ctrl Pts',(42.8953043480232,13.685332996396,-1.97557953310508));
#41177=CARTESIAN_POINT('',(43.1197125083757,13.685332996396,1.75915734256194));
#41178=CARTESIAN_POINT('Origin',(0.,13.685332996396,0.));
#41179=CARTESIAN_POINT('',(42.8953043447347,13.6853329930983,1.97558067113343));
#41180=CARTESIAN_POINT('Ctrl Pts',(43.1197125083757,13.685332996396,1.75915734256194));
#41181=CARTESIAN_POINT('Ctrl Pts',(43.1173439465347,13.685332996396,1.81721252392754));
#41182=CARTESIAN_POINT('Ctrl Pts',(43.0919013531587,13.685332996396,1.87302842434035));
#41183=CARTESIAN_POINT('Ctrl Pts',(43.0504944560233,13.685332996396,1.91276360078838));
#41184=CARTESIAN_POINT('Ctrl Pts',(43.0093249536293,13.685332996396,1.95227096683299));
#41185=CARTESIAN_POINT('Ctrl Pts',(42.9524891253735,13.685332996396,1.97531643068851));
#41186=CARTESIAN_POINT('Ctrl Pts',(42.8953043480232,13.685332996396,1.97557953310509));
#41187=CARTESIAN_POINT('',(40.25,13.685332996396,1.97558181001455));
#41188=CARTESIAN_POINT('',(43.75,13.685332996396,1.97558181001455));
#41189=CARTESIAN_POINT('Origin',(40.25,13.685332996396,1.75));
#41190=CARTESIAN_POINT('',(4.02441818998545,13.685332996396,-1.75));
#41191=CARTESIAN_POINT('',(4.02441818998545,13.685332996396,1.75));
#41192=CARTESIAN_POINT('',(4.02441818998545,13.685332996396,1.75));
#41193=CARTESIAN_POINT('',(4.25,13.685332996396,-1.97558181001455));
#41194=CARTESIAN_POINT('Origin',(4.25,13.685332996396,-1.75));
#41195=CARTESIAN_POINT('',(7.75,13.685332996396,-1.97558181001455));
#41196=CARTESIAN_POINT('',(7.75,13.685332996396,-1.97558181001455));
#41197=CARTESIAN_POINT('',(7.97558181001455,13.685332996396,-1.75));
#41198=CARTESIAN_POINT('Origin',(7.75,13.685332996396,-1.75));
#41199=CARTESIAN_POINT('',(7.97558181001455,13.685332996396,1.75));
#41200=CARTESIAN_POINT('',(7.97558181001455,13.685332996396,1.75));
#41201=CARTESIAN_POINT('',(7.75,13.685332996396,1.97558181001455));
#41202=CARTESIAN_POINT('Origin',(7.75,13.685332996396,1.75));
#41203=CARTESIAN_POINT('',(4.25,13.685332996396,1.97558181001455));
#41204=CARTESIAN_POINT('',(7.75,13.685332996396,1.97558181001455));
#41205=CARTESIAN_POINT('Origin',(4.25,13.685332996396,1.75));
#41206=CARTESIAN_POINT('',(34.5305242102408,13.685332996396,25.885268766749));
#41207=CARTESIAN_POINT('',(36.9069587811206,13.685332996396,22.366954081625));
#41208=CARTESIAN_POINT('Origin',(0.,13.685332996396,0.));
#41209=CARTESIAN_POINT('',(34.3499698402956,13.685332996396,25.9755818100145));
#41210=CARTESIAN_POINT('Ctrl Pts',(34.5305242102408,13.685332996396,25.885268766749));
#41211=CARTESIAN_POINT('Ctrl Pts',(34.5200066253867,13.685332996396,25.8992989946565));
#41212=CARTESIAN_POINT('Ctrl Pts',(34.5078548784223,13.6853329963987,25.912022552363));
#41213=CARTESIAN_POINT('Ctrl Pts',(34.4809893576982,13.6853329963987,25.9342960856016));
#41214=CARTESIAN_POINT('Ctrl Pts',(34.4663683751951,13.6853329963987,25.9438181609827));
#41215=CARTESIAN_POINT('Ctrl Pts',(34.4352835467234,13.6853329963987,25.9593662277637));
#41216=CARTESIAN_POINT('Ctrl Pts',(34.4188691485232,13.6853329963987,25.965361132279));
#41217=CARTESIAN_POINT('Ctrl Pts',(34.3849307012328,13.6853329963987,25.97349151162));
#41218=CARTESIAN_POINT('Ctrl Pts',(34.3674804919031,13.685332996396,25.9755817632062));
#41219=CARTESIAN_POINT('Ctrl Pts',(34.3499700010595,13.685332996396,25.9755818100145));
#41220=CARTESIAN_POINT('',(34.25,13.685332996396,25.9755818100146));
#41221=CARTESIAN_POINT('',(37.75,13.685332996396,25.9755818100146));
#41222=CARTESIAN_POINT('',(34.0244181899855,13.685332996396,25.75));
#41223=CARTESIAN_POINT('Origin',(34.25,13.685332996396,25.75));
#41224=CARTESIAN_POINT('',(34.0244181899855,13.685332996396,22.25));
#41225=CARTESIAN_POINT('',(34.0244181899855,13.685332996396,25.75));
#41226=CARTESIAN_POINT('',(34.25,13.685332996396,22.0244181899855));
#41227=CARTESIAN_POINT('Origin',(34.25,13.685332996396,22.25));
#41228=CARTESIAN_POINT('',(36.714085775646,13.685332996396,22.0244181899854));
#41229=CARTESIAN_POINT('',(37.75,13.685332996396,22.0244181899855));
#41230=CARTESIAN_POINT('Ctrl Pts',(36.7140857763057,13.685332996396,22.0244181899854));
#41231=CARTESIAN_POINT('Ctrl Pts',(36.754084877245,13.685332997209,22.0244182164865));
#41232=CARTESIAN_POINT('Ctrl Pts',(36.7938641217927,13.685332996396,22.0353025785806));
#41233=CARTESIAN_POINT('Ctrl Pts',(36.8280838947681,13.685332996396,22.0553471857052));
#41234=CARTESIAN_POINT('Ctrl Pts',(36.8623036677435,13.685332996396,22.0753917928298));
#41235=CARTESIAN_POINT('Ctrl Pts',(36.8910796084173,13.685332996396,22.1045899064317));
#41236=CARTESIAN_POINT('Ctrl Pts',(36.9106359969255,13.685332996396,22.1393364629774));
#41237=CARTESIAN_POINT('Ctrl Pts',(36.9301923854338,13.685332996396,22.174083019523));
#41238=CARTESIAN_POINT('Ctrl Pts',(36.9402546058739,13.685332996396,22.2141206541726));
#41239=CARTESIAN_POINT('Ctrl Pts',(36.9396050279048,13.685332996396,22.2536952105404));
#41240=CARTESIAN_POINT('Ctrl Pts',(36.9389554499357,13.685332996396,22.2932697669083));
#41241=CARTESIAN_POINT('Ctrl Pts',(36.9275326108776,13.685332996396,22.3330056926635));
#41242=CARTESIAN_POINT('Ctrl Pts',(36.9069587811206,13.685332996396,22.366954081625));
#41243=CARTESIAN_POINT('',(40.8821558584252,13.685332996396,13.8222130546555));
#41244=CARTESIAN_POINT('',(41.9074446817176,13.685332996396,10.3038983695316));
#41245=CARTESIAN_POINT('Origin',(0.,13.685332996396,0.));
#41246=CARTESIAN_POINT('',(40.6684316106888,13.685332996396,13.9755818100145));
#41247=CARTESIAN_POINT('Ctrl Pts',(40.8821558584273,13.6853329963961,13.8222130546567));
#41248=CARTESIAN_POINT('Ctrl Pts',(40.8670451246225,13.685332996396,13.8669060182705));
#41249=CARTESIAN_POINT('Ctrl Pts',(40.8378863014117,13.685332996396,13.9061001212851));
#41250=CARTESIAN_POINT('Ctrl Pts',(40.7997959829941,13.685332996396,13.9333847006351));
#41251=CARTESIAN_POINT('Ctrl Pts',(40.7617056645766,13.685332996396,13.9606692799852));
#41252=CARTESIAN_POINT('Ctrl Pts',(40.7153716660836,13.685333000624,13.9755816845071));
#41253=CARTESIAN_POINT('Ctrl Pts',(40.6684318962847,13.685332996396,13.9755818100145));
#41254=CARTESIAN_POINT('',(40.25,13.685332996396,13.9755818100145));
#41255=CARTESIAN_POINT('',(43.75,13.685332996396,13.9755818100145));
#41256=CARTESIAN_POINT('',(40.0244181899855,13.685332996396,13.75));
#41257=CARTESIAN_POINT('Origin',(40.25,13.685332996396,13.75));
#41258=CARTESIAN_POINT('',(40.0244181899855,13.685332996396,10.25));
#41259=CARTESIAN_POINT('',(40.0244181899855,13.685332996396,13.75));
#41260=CARTESIAN_POINT('',(40.25,13.685332996396,10.0244181899855));
#41261=CARTESIAN_POINT('Origin',(40.25,13.685332996396,10.25));
#41262=CARTESIAN_POINT('',(41.6884060514864,13.685332996396,10.0244181899857));
#41263=CARTESIAN_POINT('',(43.75,13.685332996396,10.0244181899855));
#41264=CARTESIAN_POINT('Ctrl Pts',(41.6884062733934,13.685332996396,10.0244181899863));
#41265=CARTESIAN_POINT('Ctrl Pts',(41.7571033670528,13.6853329939054,10.0244183936536));
#41266=CARTESIAN_POINT('Ctrl Pts',(41.824207251865,13.685332996396,10.0575127410175));
#41267=CARTESIAN_POINT('Ctrl Pts',(41.8660442416264,13.685332996396,10.1109828206471));
#41268=CARTESIAN_POINT('Ctrl Pts',(41.9078812313879,13.685332996396,10.1644529002766));
#41269=CARTESIAN_POINT('Ctrl Pts',(41.9237717267708,13.685332996396,10.2374931520764));
#41270=CARTESIAN_POINT('Ctrl Pts',(41.9074446817176,13.685332996396,10.3038983695315));
#41271=CARTESIAN_POINT('',(42.4465483343114,13.685332996396,7.79068519860871));
#41272=CARTESIAN_POINT('',(42.9435803299674,13.685332996396,4.27237051348477));
#41273=CARTESIAN_POINT('Origin',(0.,13.685332996396,0.));
#41274=CARTESIAN_POINT('',(42.2246586690629,13.685332996396,7.97558181001455));
#41275=CARTESIAN_POINT('Ctrl Pts',(42.4465483343114,13.685332996396,7.79068519860873));
#41276=CARTESIAN_POINT('Ctrl Pts',(42.4370329095607,13.685332996396,7.84252869002695));
#41277=CARTESIAN_POINT('Ctrl Pts',(42.4094382707245,13.685332996396,7.88965581112129));
#41278=CARTESIAN_POINT('Ctrl Pts',(42.3690613155704,13.685332996396,7.92330082841964));
#41279=CARTESIAN_POINT('Ctrl Pts',(42.3286843604163,13.685332996396,7.956945845718));
#41280=CARTESIAN_POINT('Ctrl Pts',(42.2771387938982,13.68533299838,7.97558166976761));
#41281=CARTESIAN_POINT('Ctrl Pts',(42.2246587886425,13.685332996396,7.97558181001455));
#41282=CARTESIAN_POINT('',(40.25,13.685332996396,7.97558181001455));
#41283=CARTESIAN_POINT('',(43.75,13.685332996396,7.97558181001455));
#41284=CARTESIAN_POINT('',(40.0244181899855,13.685332996396,7.75));
#41285=CARTESIAN_POINT('Origin',(40.25,13.685332996396,7.75));
#41286=CARTESIAN_POINT('',(40.0244181899855,13.685332996396,4.25));
#41287=CARTESIAN_POINT('',(40.0244181899855,13.685332996396,7.75));
#41288=CARTESIAN_POINT('',(40.25,13.685332996396,4.02441818998545));
#41289=CARTESIAN_POINT('Origin',(40.25,13.685332996396,4.25));
#41290=CARTESIAN_POINT('',(42.7191142651735,13.685332996396,4.02441818998545));
#41291=CARTESIAN_POINT('',(43.75,13.685332996396,4.02441818998545));
#41292=CARTESIAN_POINT('Ctrl Pts',(42.7191142657048,13.6853329963959,4.02441818998545));
#41293=CARTESIAN_POINT('Ctrl Pts',(42.7820645507904,13.6853330085331,4.02441834955121));
#41294=CARTESIAN_POINT('Ctrl Pts',(42.8444249780521,13.6853329963961,4.05229847698778));
#41295=CARTESIAN_POINT('Ctrl Pts',(42.8863523357132,13.6853329963961,4.09862612970803));
#41296=CARTESIAN_POINT('Ctrl Pts',(42.9282796933742,13.6853329963961,4.14495378242829));
#41297=CARTESIAN_POINT('Ctrl Pts',(42.9498015322778,13.6853329963961,4.20983662577254));
#41298=CARTESIAN_POINT('Ctrl Pts',(42.9435803299674,13.685332996396,4.27237051348477));
#41299=CARTESIAN_POINT('',(31.9755818100145,13.685332996396,25.75));
#41300=CARTESIAN_POINT('',(31.75,13.685332996396,25.9755818100146));
#41301=CARTESIAN_POINT('Origin',(31.75,13.685332996396,25.75));
#41302=CARTESIAN_POINT('',(28.25,13.685332996396,25.9755818100145));
#41303=CARTESIAN_POINT('',(31.75,13.685332996396,25.9755818100146));
#41304=CARTESIAN_POINT('',(28.0244181899855,13.685332996396,25.75));
#41305=CARTESIAN_POINT('Origin',(28.25,13.685332996396,25.75));
#41306=CARTESIAN_POINT('',(28.0244181899855,13.685332996396,22.25));
#41307=CARTESIAN_POINT('',(28.0244181899855,13.685332996396,25.75));
#41308=CARTESIAN_POINT('',(28.25,13.685332996396,22.0244181899855));
#41309=CARTESIAN_POINT('Origin',(28.25,13.685332996396,22.25));
#41310=CARTESIAN_POINT('',(31.75,13.685332996396,22.0244181899855));
#41311=CARTESIAN_POINT('',(31.75,13.685332996396,22.0244181899855));
#41312=CARTESIAN_POINT('',(31.9755818100145,13.685332996396,22.25));
#41313=CARTESIAN_POINT('Origin',(31.75,13.685332996396,22.25));
#41314=CARTESIAN_POINT('',(31.9755818100145,13.685332996396,25.75));
#41315=CARTESIAN_POINT('',(25.9755818100146,13.685332996396,19.75));
#41316=CARTESIAN_POINT('',(25.75,13.685332996396,19.9755818100145));
#41317=CARTESIAN_POINT('Origin',(25.75,13.685332996396,19.75));
#41318=CARTESIAN_POINT('',(22.25,13.685332996396,19.9755818100145));
#41319=CARTESIAN_POINT('',(25.75,13.685332996396,19.9755818100145));
#41320=CARTESIAN_POINT('',(22.0244181899855,13.685332996396,19.75));
#41321=CARTESIAN_POINT('Origin',(22.25,13.685332996396,19.75));
#41322=CARTESIAN_POINT('',(22.0244181899855,13.685332996396,16.25));
#41323=CARTESIAN_POINT('',(22.0244181899855,13.685332996396,19.75));
#41324=CARTESIAN_POINT('',(22.25,13.685332996396,16.0244181899855));
#41325=CARTESIAN_POINT('Origin',(22.25,13.685332996396,16.25));
#41326=CARTESIAN_POINT('',(25.75,13.685332996396,16.0244181899855));
#41327=CARTESIAN_POINT('',(25.75,13.685332996396,16.0244181899855));
#41328=CARTESIAN_POINT('',(25.9755818100146,13.685332996396,16.25));
#41329=CARTESIAN_POINT('Origin',(25.75,13.685332996396,16.25));
#41330=CARTESIAN_POINT('',(25.9755818100146,13.685332996396,19.75));
#41331=CARTESIAN_POINT('',(37.9755818100146,13.685332996396,19.75));
#41332=CARTESIAN_POINT('',(37.75,13.685332996396,19.9755818100145));
#41333=CARTESIAN_POINT('Origin',(37.75,13.685332996396,19.75));
#41334=CARTESIAN_POINT('',(34.25,13.685332996396,19.9755818100145));
#41335=CARTESIAN_POINT('',(37.75,13.685332996396,19.9755818100145));
#41336=CARTESIAN_POINT('',(34.0244181899855,13.685332996396,19.75));
#41337=CARTESIAN_POINT('Origin',(34.25,13.685332996396,19.75));
#41338=CARTESIAN_POINT('',(34.0244181899855,13.685332996396,16.25));
#41339=CARTESIAN_POINT('',(34.0244181899855,13.685332996396,19.75));
#41340=CARTESIAN_POINT('',(34.25,13.685332996396,16.0244181899855));
#41341=CARTESIAN_POINT('Origin',(34.25,13.685332996396,16.25));
#41342=CARTESIAN_POINT('',(37.75,13.685332996396,16.0244181899855));
#41343=CARTESIAN_POINT('',(37.75,13.685332996396,16.0244181899855));
#41344=CARTESIAN_POINT('',(37.9755818100146,13.685332996396,16.25));
#41345=CARTESIAN_POINT('Origin',(37.75,13.685332996396,16.25));
#41346=CARTESIAN_POINT('',(37.9755818100146,13.685332996396,19.75));
#41347=CARTESIAN_POINT('',(31.9755818100145,13.685332996396,19.75));
#41348=CARTESIAN_POINT('',(31.75,13.685332996396,19.9755818100145));
#41349=CARTESIAN_POINT('Origin',(31.75,13.685332996396,19.75));
#41350=CARTESIAN_POINT('',(28.25,13.685332996396,19.9755818100145));
#41351=CARTESIAN_POINT('',(31.75,13.685332996396,19.9755818100145));
#41352=CARTESIAN_POINT('',(28.0244181899855,13.685332996396,19.75));
#41353=CARTESIAN_POINT('Origin',(28.25,13.685332996396,19.75));
#41354=CARTESIAN_POINT('',(28.0244181899855,13.685332996396,16.25));
#41355=CARTESIAN_POINT('',(28.0244181899855,13.685332996396,19.75));
#41356=CARTESIAN_POINT('',(28.25,13.685332996396,16.0244181899855));
#41357=CARTESIAN_POINT('Origin',(28.25,13.685332996396,16.25));
#41358=CARTESIAN_POINT('',(31.75,13.685332996396,16.0244181899855));
#41359=CARTESIAN_POINT('',(31.75,13.685332996396,16.0244181899855));
#41360=CARTESIAN_POINT('',(31.9755818100145,13.685332996396,16.25));
#41361=CARTESIAN_POINT('Origin',(31.75,13.685332996396,16.25));
#41362=CARTESIAN_POINT('',(31.9755818100145,13.685332996396,19.75));
#41363=CARTESIAN_POINT('',(19.9755818100145,13.685332996396,13.75));
#41364=CARTESIAN_POINT('',(19.75,13.685332996396,13.9755818100145));
#41365=CARTESIAN_POINT('Origin',(19.75,13.685332996396,13.75));
#41366=CARTESIAN_POINT('',(16.25,13.685332996396,13.9755818100145));
#41367=CARTESIAN_POINT('',(19.75,13.685332996396,13.9755818100145));
#41368=CARTESIAN_POINT('',(16.0244181899855,13.685332996396,13.75));
#41369=CARTESIAN_POINT('Origin',(16.25,13.685332996396,13.75));
#41370=CARTESIAN_POINT('',(16.0244181899855,13.685332996396,10.25));
#41371=CARTESIAN_POINT('',(16.0244181899855,13.685332996396,13.75));
#41372=CARTESIAN_POINT('',(16.25,13.685332996396,10.0244181899855));
#41373=CARTESIAN_POINT('Origin',(16.25,13.685332996396,10.25));
#41374=CARTESIAN_POINT('',(19.75,13.685332996396,10.0244181899855));
#41375=CARTESIAN_POINT('',(19.75,13.685332996396,10.0244181899855));
#41376=CARTESIAN_POINT('',(19.9755818100145,13.685332996396,10.25));
#41377=CARTESIAN_POINT('Origin',(19.75,13.685332996396,10.25));
#41378=CARTESIAN_POINT('',(19.9755818100145,13.685332996396,13.75));
#41379=CARTESIAN_POINT('',(25.9755818100146,13.685332996396,13.75));
#41380=CARTESIAN_POINT('',(25.75,13.685332996396,13.9755818100145));
#41381=CARTESIAN_POINT('Origin',(25.75,13.685332996396,13.75));
#41382=CARTESIAN_POINT('',(22.25,13.685332996396,13.9755818100145));
#41383=CARTESIAN_POINT('',(25.75,13.685332996396,13.9755818100145));
#41384=CARTESIAN_POINT('',(22.0244181899855,13.685332996396,13.75));
#41385=CARTESIAN_POINT('Origin',(22.25,13.685332996396,13.75));
#41386=CARTESIAN_POINT('',(22.0244181899855,13.685332996396,10.25));
#41387=CARTESIAN_POINT('',(22.0244181899855,13.685332996396,13.75));
#41388=CARTESIAN_POINT('',(22.25,13.685332996396,10.0244181899855));
#41389=CARTESIAN_POINT('Origin',(22.25,13.685332996396,10.25));
#41390=CARTESIAN_POINT('',(25.75,13.685332996396,10.0244181899855));
#41391=CARTESIAN_POINT('',(25.75,13.685332996396,10.0244181899855));
#41392=CARTESIAN_POINT('',(25.9755818100146,13.685332996396,10.25));
#41393=CARTESIAN_POINT('Origin',(25.75,13.685332996396,10.25));
#41394=CARTESIAN_POINT('',(25.9755818100146,13.685332996396,13.75));
#41395=CARTESIAN_POINT('',(37.9755818100146,13.685332996396,13.75));
#41396=CARTESIAN_POINT('',(37.75,13.685332996396,13.9755818100145));
#41397=CARTESIAN_POINT('Origin',(37.75,13.685332996396,13.75));
#41398=CARTESIAN_POINT('',(34.25,13.685332996396,13.9755818100145));
#41399=CARTESIAN_POINT('',(37.75,13.685332996396,13.9755818100145));
#41400=CARTESIAN_POINT('',(34.0244181899855,13.685332996396,13.75));
#41401=CARTESIAN_POINT('Origin',(34.25,13.685332996396,13.75));
#41402=CARTESIAN_POINT('',(34.0244181899855,13.685332996396,10.25));
#41403=CARTESIAN_POINT('',(34.0244181899855,13.685332996396,13.75));
#41404=CARTESIAN_POINT('',(34.25,13.685332996396,10.0244181899855));
#41405=CARTESIAN_POINT('Origin',(34.25,13.685332996396,10.25));
#41406=CARTESIAN_POINT('',(37.75,13.685332996396,10.0244181899855));
#41407=CARTESIAN_POINT('',(37.75,13.685332996396,10.0244181899855));
#41408=CARTESIAN_POINT('',(37.9755818100146,13.685332996396,10.25));
#41409=CARTESIAN_POINT('Origin',(37.75,13.685332996396,10.25));
#41410=CARTESIAN_POINT('',(37.9755818100146,13.685332996396,13.75));
#41411=CARTESIAN_POINT('',(31.9755818100145,13.685332996396,13.75));
#41412=CARTESIAN_POINT('',(31.75,13.685332996396,13.9755818100145));
#41413=CARTESIAN_POINT('Origin',(31.75,13.685332996396,13.75));
#41414=CARTESIAN_POINT('',(28.25,13.685332996396,13.9755818100145));
#41415=CARTESIAN_POINT('',(31.75,13.685332996396,13.9755818100145));
#41416=CARTESIAN_POINT('',(28.0244181899855,13.685332996396,13.75));
#41417=CARTESIAN_POINT('Origin',(28.25,13.685332996396,13.75));
#41418=CARTESIAN_POINT('',(28.0244181899855,13.685332996396,10.25));
#41419=CARTESIAN_POINT('',(28.0244181899855,13.685332996396,13.75));
#41420=CARTESIAN_POINT('',(28.25,13.685332996396,10.0244181899855));
#41421=CARTESIAN_POINT('Origin',(28.25,13.685332996396,10.25));
#41422=CARTESIAN_POINT('',(31.75,13.685332996396,10.0244181899855));
#41423=CARTESIAN_POINT('',(31.75,13.685332996396,10.0244181899855));
#41424=CARTESIAN_POINT('',(31.9755818100145,13.685332996396,10.25));
#41425=CARTESIAN_POINT('Origin',(31.75,13.685332996396,10.25));
#41426=CARTESIAN_POINT('',(31.9755818100145,13.685332996396,13.75));
#41427=CARTESIAN_POINT('',(13.9755818100145,13.685332996396,7.75));
#41428=CARTESIAN_POINT('',(13.75,13.685332996396,7.97558181001455));
#41429=CARTESIAN_POINT('Origin',(13.75,13.685332996396,7.75));
#41430=CARTESIAN_POINT('',(10.25,13.685332996396,7.97558181001454));
#41431=CARTESIAN_POINT('',(13.75,13.685332996396,7.97558181001455));
#41432=CARTESIAN_POINT('',(10.0244181899855,13.685332996396,7.75));
#41433=CARTESIAN_POINT('Origin',(10.25,13.685332996396,7.75));
#41434=CARTESIAN_POINT('',(10.0244181899855,13.685332996396,4.25));
#41435=CARTESIAN_POINT('',(10.0244181899855,13.685332996396,7.75));
#41436=CARTESIAN_POINT('',(10.25,13.685332996396,4.02441818998545));
#41437=CARTESIAN_POINT('Origin',(10.25,13.685332996396,4.25));
#41438=CARTESIAN_POINT('',(13.75,13.685332996396,4.02441818998545));
#41439=CARTESIAN_POINT('',(13.75,13.685332996396,4.02441818998545));
#41440=CARTESIAN_POINT('',(13.9755818100145,13.685332996396,4.25));
#41441=CARTESIAN_POINT('Origin',(13.75,13.685332996396,4.25));
#41442=CARTESIAN_POINT('',(13.9755818100145,13.685332996396,7.75));
#41443=CARTESIAN_POINT('',(19.9755818100145,13.685332996396,7.75));
#41444=CARTESIAN_POINT('',(19.75,13.685332996396,7.97558181001455));
#41445=CARTESIAN_POINT('Origin',(19.75,13.685332996396,7.75));
#41446=CARTESIAN_POINT('',(16.25,13.685332996396,7.97558181001454));
#41447=CARTESIAN_POINT('',(19.75,13.685332996396,7.97558181001455));
#41448=CARTESIAN_POINT('',(16.0244181899855,13.685332996396,7.75));
#41449=CARTESIAN_POINT('Origin',(16.25,13.685332996396,7.75));
#41450=CARTESIAN_POINT('',(16.0244181899855,13.685332996396,4.25));
#41451=CARTESIAN_POINT('',(16.0244181899855,13.685332996396,7.75));
#41452=CARTESIAN_POINT('',(16.25,13.685332996396,4.02441818998545));
#41453=CARTESIAN_POINT('Origin',(16.25,13.685332996396,4.25));
#41454=CARTESIAN_POINT('',(19.75,13.685332996396,4.02441818998545));
#41455=CARTESIAN_POINT('',(19.75,13.685332996396,4.02441818998545));
#41456=CARTESIAN_POINT('',(19.9755818100145,13.685332996396,4.25));
#41457=CARTESIAN_POINT('Origin',(19.75,13.685332996396,4.25));
#41458=CARTESIAN_POINT('',(19.9755818100145,13.685332996396,7.75));
#41459=CARTESIAN_POINT('',(25.9755818100146,13.685332996396,7.75));
#41460=CARTESIAN_POINT('',(25.75,13.685332996396,7.97558181001455));
#41461=CARTESIAN_POINT('Origin',(25.75,13.685332996396,7.75));
#41462=CARTESIAN_POINT('',(22.25,13.685332996396,7.97558181001454));
#41463=CARTESIAN_POINT('',(25.75,13.685332996396,7.97558181001455));
#41464=CARTESIAN_POINT('',(22.0244181899855,13.685332996396,7.75));
#41465=CARTESIAN_POINT('Origin',(22.25,13.685332996396,7.75));
#41466=CARTESIAN_POINT('',(22.0244181899855,13.685332996396,4.25));
#41467=CARTESIAN_POINT('',(22.0244181899855,13.685332996396,7.75));
#41468=CARTESIAN_POINT('',(22.25,13.685332996396,4.02441818998545));
#41469=CARTESIAN_POINT('Origin',(22.25,13.685332996396,4.25));
#41470=CARTESIAN_POINT('',(25.75,13.685332996396,4.02441818998545));
#41471=CARTESIAN_POINT('',(25.75,13.685332996396,4.02441818998545));
#41472=CARTESIAN_POINT('',(25.9755818100146,13.685332996396,4.25));
#41473=CARTESIAN_POINT('Origin',(25.75,13.685332996396,4.25));
#41474=CARTESIAN_POINT('',(25.9755818100146,13.685332996396,7.75));
#41475=CARTESIAN_POINT('',(37.9755818100146,13.685332996396,7.75));
#41476=CARTESIAN_POINT('',(37.75,13.685332996396,7.97558181001455));
#41477=CARTESIAN_POINT('Origin',(37.75,13.685332996396,7.75));
#41478=CARTESIAN_POINT('',(34.25,13.685332996396,7.97558181001454));
#41479=CARTESIAN_POINT('',(37.75,13.685332996396,7.97558181001455));
#41480=CARTESIAN_POINT('',(34.0244181899855,13.685332996396,7.75));
#41481=CARTESIAN_POINT('Origin',(34.25,13.685332996396,7.75));
#41482=CARTESIAN_POINT('',(34.0244181899855,13.685332996396,4.25));
#41483=CARTESIAN_POINT('',(34.0244181899855,13.685332996396,7.75));
#41484=CARTESIAN_POINT('',(34.25,13.685332996396,4.02441818998545));
#41485=CARTESIAN_POINT('Origin',(34.25,13.685332996396,4.25));
#41486=CARTESIAN_POINT('',(37.75,13.685332996396,4.02441818998545));
#41487=CARTESIAN_POINT('',(37.75,13.685332996396,4.02441818998545));
#41488=CARTESIAN_POINT('',(37.9755818100146,13.685332996396,4.25));
#41489=CARTESIAN_POINT('Origin',(37.75,13.685332996396,4.25));
#41490=CARTESIAN_POINT('',(37.9755818100146,13.685332996396,7.75));
#41491=CARTESIAN_POINT('',(31.9755818100145,13.685332996396,7.75));
#41492=CARTESIAN_POINT('',(31.75,13.685332996396,7.97558181001455));
#41493=CARTESIAN_POINT('Origin',(31.75,13.685332996396,7.75));
#41494=CARTESIAN_POINT('',(28.25,13.685332996396,7.97558181001454));
#41495=CARTESIAN_POINT('',(31.75,13.685332996396,7.97558181001455));
#41496=CARTESIAN_POINT('',(28.0244181899855,13.685332996396,7.75));
#41497=CARTESIAN_POINT('Origin',(28.25,13.685332996396,7.75));
#41498=CARTESIAN_POINT('',(28.0244181899855,13.685332996396,4.25));
#41499=CARTESIAN_POINT('',(28.0244181899855,13.685332996396,7.75));
#41500=CARTESIAN_POINT('',(28.25,13.685332996396,4.02441818998545));
#41501=CARTESIAN_POINT('Origin',(28.25,13.685332996396,4.25));
#41502=CARTESIAN_POINT('',(31.75,13.685332996396,4.02441818998545));
#41503=CARTESIAN_POINT('',(31.75,13.685332996396,4.02441818998545));
#41504=CARTESIAN_POINT('',(31.9755818100145,13.685332996396,4.25));
#41505=CARTESIAN_POINT('Origin',(31.75,13.685332996396,4.25));
#41506=CARTESIAN_POINT('',(31.9755818100145,13.685332996396,7.75));
#41507=CARTESIAN_POINT('',(-1.75000000000002,13.685332996396,-1.97558181001453));
#41508=CARTESIAN_POINT('',(1.74999999999998,13.685332996396,-1.97558181001456));
#41509=CARTESIAN_POINT('',(32.328922035849,13.685332996396,-1.97558181001489));
#41510=CARTESIAN_POINT('',(1.97558181001455,13.685332996396,-1.75));
#41511=CARTESIAN_POINT('Origin',(1.75,13.685332996396,-1.75));
#41512=CARTESIAN_POINT('',(1.97558181001455,13.685332996396,1.75));
#41513=CARTESIAN_POINT('',(1.97558181001455,13.685332996396,32.328922035849));
#41514=CARTESIAN_POINT('',(1.75000000000001,13.685332996396,1.97558181001454));
#41515=CARTESIAN_POINT('Origin',(1.75,13.685332996396,1.75));
#41516=CARTESIAN_POINT('',(-1.74999999999999,13.685332996396,1.97558181001455));
#41517=CARTESIAN_POINT('',(-32.328922035849,13.685332996396,1.97558181001466));
#41518=CARTESIAN_POINT('',(-1.97558181001455,13.685332996396,1.75));
#41519=CARTESIAN_POINT('Origin',(-1.75,13.685332996396,1.75));
#41520=CARTESIAN_POINT('',(-1.97558181001455,13.685332996396,-1.75));
#41521=CARTESIAN_POINT('',(-1.97558181001455,13.685332996396,-32.328922035849));
#41522=CARTESIAN_POINT('Origin',(-1.75000000000002,13.685332996396,-1.74999999999998));
#41523=CARTESIAN_POINT('',(34.5305242102408,13.685332996396,-25.885268766749));
#41524=CARTESIAN_POINT('',(36.9069587811206,13.685332996396,-22.366954081625));
#41525=CARTESIAN_POINT('Origin',(0.,13.685332996396,0.));
#41526=CARTESIAN_POINT('',(36.714085775646,13.685332996396,-22.0244181899854));
#41527=CARTESIAN_POINT('Ctrl Pts',(36.7140857763057,13.685332996396,-22.0244181899854));
#41528=CARTESIAN_POINT('Ctrl Pts',(36.754084877245,13.685332997209,-22.0244182164865));
#41529=CARTESIAN_POINT('Ctrl Pts',(36.7938641217927,13.685332996396,-22.0353025785806));
#41530=CARTESIAN_POINT('Ctrl Pts',(36.8280838947681,13.685332996396,-22.0553471857052));
#41531=CARTESIAN_POINT('Ctrl Pts',(36.8623036677435,13.685332996396,-22.0753917928298));
#41532=CARTESIAN_POINT('Ctrl Pts',(36.8910796084173,13.685332996396,-22.1045899064317));
#41533=CARTESIAN_POINT('Ctrl Pts',(36.9106359969255,13.685332996396,-22.1393364629774));
#41534=CARTESIAN_POINT('Ctrl Pts',(36.9301923854338,13.685332996396,-22.174083019523));
#41535=CARTESIAN_POINT('Ctrl Pts',(36.9402546058739,13.685332996396,-22.2141206541726));
#41536=CARTESIAN_POINT('Ctrl Pts',(36.9396050279048,13.685332996396,-22.2536952105404));
#41537=CARTESIAN_POINT('Ctrl Pts',(36.9389554499357,13.685332996396,-22.2932697669083));
#41538=CARTESIAN_POINT('Ctrl Pts',(36.9275326108776,13.685332996396,-22.3330056926635));
#41539=CARTESIAN_POINT('Ctrl Pts',(36.9069587811206,13.685332996396,-22.366954081625));
#41540=CARTESIAN_POINT('',(34.25,13.685332996396,-22.0244181899855));
#41541=CARTESIAN_POINT('',(37.75,13.685332996396,-22.0244181899855));
#41542=CARTESIAN_POINT('',(34.0244181899855,13.685332996396,-22.25));
#41543=CARTESIAN_POINT('Origin',(34.25,13.685332996396,-22.25));
#41544=CARTESIAN_POINT('',(34.0244181899855,13.685332996396,-25.75));
#41545=CARTESIAN_POINT('',(34.0244181899855,13.685332996396,-25.75));
#41546=CARTESIAN_POINT('',(34.25,13.685332996396,-25.9755818100146));
#41547=CARTESIAN_POINT('Origin',(34.25,13.685332996396,-25.75));
#41548=CARTESIAN_POINT('',(34.3499698402956,13.685332996396,-25.9755818100145));
#41549=CARTESIAN_POINT('',(37.75,13.685332996396,-25.9755818100146));
#41550=CARTESIAN_POINT('Ctrl Pts',(34.5305242102408,13.685332996396,-25.885268766749));
#41551=CARTESIAN_POINT('Ctrl Pts',(34.5200066253867,13.685332996396,-25.8992989946565));
#41552=CARTESIAN_POINT('Ctrl Pts',(34.5078548784223,13.6853329963987,-25.912022552363));
#41553=CARTESIAN_POINT('Ctrl Pts',(34.4809893576982,13.6853329963987,-25.9342960856016));
#41554=CARTESIAN_POINT('Ctrl Pts',(34.4663683751951,13.6853329963987,-25.9438181609827));
#41555=CARTESIAN_POINT('Ctrl Pts',(34.4352835467234,13.6853329963987,-25.9593662277637));
#41556=CARTESIAN_POINT('Ctrl Pts',(34.4188691485232,13.6853329963987,-25.965361132279));
#41557=CARTESIAN_POINT('Ctrl Pts',(34.3849307012327,13.6853329963987,-25.97349151162));
#41558=CARTESIAN_POINT('Ctrl Pts',(34.3674804919031,13.685332996396,-25.9755817632062));
#41559=CARTESIAN_POINT('Ctrl Pts',(34.3499700010595,13.685332996396,-25.9755818100145));
#41560=CARTESIAN_POINT('',(40.8821558584252,13.685332996396,-13.8222130546555));
#41561=CARTESIAN_POINT('',(41.9074446817176,13.685332996396,-10.3038983695316));
#41562=CARTESIAN_POINT('Origin',(0.,13.685332996396,0.));
#41563=CARTESIAN_POINT('',(41.6884060514864,13.685332996396,-10.0244181899857));
#41564=CARTESIAN_POINT('Ctrl Pts',(41.6884062733934,13.685332996396,-10.0244181899863));
#41565=CARTESIAN_POINT('Ctrl Pts',(41.7571033670528,13.6853329939054,-10.0244183936536));
#41566=CARTESIAN_POINT('Ctrl Pts',(41.824207251865,13.685332996396,-10.0575127410175));
#41567=CARTESIAN_POINT('Ctrl Pts',(41.8660442416264,13.685332996396,-10.1109828206471));
#41568=CARTESIAN_POINT('Ctrl Pts',(41.9078812313879,13.685332996396,-10.1644529002766));
#41569=CARTESIAN_POINT('Ctrl Pts',(41.9237717267708,13.685332996396,-10.2374931520764));
#41570=CARTESIAN_POINT('Ctrl Pts',(41.9074446817176,13.685332996396,-10.3038983695315));
#41571=CARTESIAN_POINT('',(40.25,13.685332996396,-10.0244181899855));
#41572=CARTESIAN_POINT('',(43.75,13.685332996396,-10.0244181899855));
#41573=CARTESIAN_POINT('',(40.0244181899855,13.685332996396,-10.25));
#41574=CARTESIAN_POINT('Origin',(40.25,13.685332996396,-10.25));
#41575=CARTESIAN_POINT('',(40.0244181899855,13.685332996396,-13.75));
#41576=CARTESIAN_POINT('',(40.0244181899855,13.685332996396,-13.75));
#41577=CARTESIAN_POINT('',(40.25,13.685332996396,-13.9755818100145));
#41578=CARTESIAN_POINT('Origin',(40.25,13.685332996396,-13.75));
#41579=CARTESIAN_POINT('',(40.6684316106888,13.685332996396,-13.9755818100145));
#41580=CARTESIAN_POINT('',(43.75,13.685332996396,-13.9755818100145));
#41581=CARTESIAN_POINT('Ctrl Pts',(40.8821558584273,13.6853329963961,-13.8222130546567));
#41582=CARTESIAN_POINT('Ctrl Pts',(40.8670451246225,13.685332996396,-13.8669060182705));
#41583=CARTESIAN_POINT('Ctrl Pts',(40.8378863014117,13.685332996396,-13.9061001212851));
#41584=CARTESIAN_POINT('Ctrl Pts',(40.7997959829941,13.685332996396,-13.9333847006351));
#41585=CARTESIAN_POINT('Ctrl Pts',(40.7617056645766,13.685332996396,-13.9606692799852));
#41586=CARTESIAN_POINT('Ctrl Pts',(40.7153716660836,13.685333000624,-13.9755816845071));
#41587=CARTESIAN_POINT('Ctrl Pts',(40.6684318962847,13.685332996396,-13.9755818100145));
#41588=CARTESIAN_POINT('',(42.4465483343114,13.685332996396,-7.79068519860871));
#41589=CARTESIAN_POINT('',(42.9435803299674,13.685332996396,-4.27237051348477));
#41590=CARTESIAN_POINT('Origin',(0.,13.685332996396,0.));
#41591=CARTESIAN_POINT('',(42.7191142651735,13.685332996396,-4.02441818998545));
#41592=CARTESIAN_POINT('Ctrl Pts',(42.7191142657048,13.6853329963959,-4.02441818998545));
#41593=CARTESIAN_POINT('Ctrl Pts',(42.7820645507904,13.6853330085331,-4.02441834955121));
#41594=CARTESIAN_POINT('Ctrl Pts',(42.8444249780521,13.6853329963961,-4.05229847698778));
#41595=CARTESIAN_POINT('Ctrl Pts',(42.8863523357132,13.6853329963961,-4.09862612970803));
#41596=CARTESIAN_POINT('Ctrl Pts',(42.9282796933742,13.6853329963961,-4.14495378242829));
#41597=CARTESIAN_POINT('Ctrl Pts',(42.9498015322778,13.6853329963961,-4.20983662577254));
#41598=CARTESIAN_POINT('Ctrl Pts',(42.9435803299674,13.685332996396,-4.27237051348477));
#41599=CARTESIAN_POINT('',(40.25,13.685332996396,-4.02441818998545));
#41600=CARTESIAN_POINT('',(43.75,13.685332996396,-4.02441818998545));
#41601=CARTESIAN_POINT('',(40.0244181899855,13.685332996396,-4.25));
#41602=CARTESIAN_POINT('Origin',(40.25,13.685332996396,-4.25));
#41603=CARTESIAN_POINT('',(40.0244181899855,13.685332996396,-7.75));
#41604=CARTESIAN_POINT('',(40.0244181899855,13.685332996396,-7.75));
#41605=CARTESIAN_POINT('',(40.25,13.685332996396,-7.97558181001455));
#41606=CARTESIAN_POINT('Origin',(40.25,13.685332996396,-7.75));
#41607=CARTESIAN_POINT('',(42.2246586690629,13.685332996396,-7.97558181001455));
#41608=CARTESIAN_POINT('',(43.75,13.685332996396,-7.97558181001455));
#41609=CARTESIAN_POINT('Ctrl Pts',(42.4465483343114,13.685332996396,-7.79068519860873));
#41610=CARTESIAN_POINT('Ctrl Pts',(42.4370329095607,13.685332996396,-7.84252869002695));
#41611=CARTESIAN_POINT('Ctrl Pts',(42.4094382707245,13.685332996396,-7.88965581112129));
#41612=CARTESIAN_POINT('Ctrl Pts',(42.3690613155704,13.685332996396,-7.92330082841964));
#41613=CARTESIAN_POINT('Ctrl Pts',(42.3286843604163,13.685332996396,-7.956945845718));
#41614=CARTESIAN_POINT('Ctrl Pts',(42.2771387938982,13.68533299838,-7.97558166976761));
#41615=CARTESIAN_POINT('Ctrl Pts',(42.2246587886425,13.685332996396,-7.97558181001455));
#41616=CARTESIAN_POINT('',(31.9755818100145,13.685332996396,-25.75));
#41617=CARTESIAN_POINT('',(31.75,13.685332996396,-25.9755818100146));
#41618=CARTESIAN_POINT('Origin',(31.75,13.685332996396,-25.75));
#41619=CARTESIAN_POINT('',(31.9755818100145,13.685332996396,-22.25));
#41620=CARTESIAN_POINT('',(31.9755818100145,13.685332996396,-25.75));
#41621=CARTESIAN_POINT('',(31.75,13.685332996396,-22.0244181899855));
#41622=CARTESIAN_POINT('Origin',(31.75,13.685332996396,-22.25));
#41623=CARTESIAN_POINT('',(28.25,13.685332996396,-22.0244181899855));
#41624=CARTESIAN_POINT('',(31.75,13.685332996396,-22.0244181899855));
#41625=CARTESIAN_POINT('',(28.0244181899855,13.685332996396,-22.25));
#41626=CARTESIAN_POINT('Origin',(28.25,13.685332996396,-22.25));
#41627=CARTESIAN_POINT('',(28.0244181899855,13.685332996396,-25.75));
#41628=CARTESIAN_POINT('',(28.0244181899855,13.685332996396,-25.75));
#41629=CARTESIAN_POINT('',(28.25,13.685332996396,-25.9755818100145));
#41630=CARTESIAN_POINT('Origin',(28.25,13.685332996396,-25.75));
#41631=CARTESIAN_POINT('',(31.75,13.685332996396,-25.9755818100146));
#41632=CARTESIAN_POINT('',(25.9755818100146,13.685332996396,-19.75));
#41633=CARTESIAN_POINT('',(25.75,13.685332996396,-19.9755818100145));
#41634=CARTESIAN_POINT('Origin',(25.75,13.685332996396,-19.75));
#41635=CARTESIAN_POINT('',(25.9755818100146,13.685332996396,-16.25));
#41636=CARTESIAN_POINT('',(25.9755818100146,13.685332996396,-19.75));
#41637=CARTESIAN_POINT('',(25.75,13.685332996396,-16.0244181899855));
#41638=CARTESIAN_POINT('Origin',(25.75,13.685332996396,-16.25));
#41639=CARTESIAN_POINT('',(22.25,13.685332996396,-16.0244181899855));
#41640=CARTESIAN_POINT('',(25.75,13.685332996396,-16.0244181899855));
#41641=CARTESIAN_POINT('',(22.0244181899855,13.685332996396,-16.25));
#41642=CARTESIAN_POINT('Origin',(22.25,13.685332996396,-16.25));
#41643=CARTESIAN_POINT('',(22.0244181899855,13.685332996396,-19.75));
#41644=CARTESIAN_POINT('',(22.0244181899855,13.685332996396,-19.75));
#41645=CARTESIAN_POINT('',(22.25,13.685332996396,-19.9755818100145));
#41646=CARTESIAN_POINT('Origin',(22.25,13.685332996396,-19.75));
#41647=CARTESIAN_POINT('',(25.75,13.685332996396,-19.9755818100145));
#41648=CARTESIAN_POINT('',(37.9755818100146,13.685332996396,-19.75));
#41649=CARTESIAN_POINT('',(37.75,13.685332996396,-19.9755818100145));
#41650=CARTESIAN_POINT('Origin',(37.75,13.685332996396,-19.75));
#41651=CARTESIAN_POINT('',(37.9755818100146,13.685332996396,-16.25));
#41652=CARTESIAN_POINT('',(37.9755818100146,13.685332996396,-19.75));
#41653=CARTESIAN_POINT('',(37.75,13.685332996396,-16.0244181899855));
#41654=CARTESIAN_POINT('Origin',(37.75,13.685332996396,-16.25));
#41655=CARTESIAN_POINT('',(34.25,13.685332996396,-16.0244181899855));
#41656=CARTESIAN_POINT('',(37.75,13.685332996396,-16.0244181899855));
#41657=CARTESIAN_POINT('',(34.0244181899855,13.685332996396,-16.25));
#41658=CARTESIAN_POINT('Origin',(34.25,13.685332996396,-16.25));
#41659=CARTESIAN_POINT('',(34.0244181899855,13.685332996396,-19.75));
#41660=CARTESIAN_POINT('',(34.0244181899855,13.685332996396,-19.75));
#41661=CARTESIAN_POINT('',(34.25,13.685332996396,-19.9755818100145));
#41662=CARTESIAN_POINT('Origin',(34.25,13.685332996396,-19.75));
#41663=CARTESIAN_POINT('',(37.75,13.685332996396,-19.9755818100145));
#41664=CARTESIAN_POINT('',(31.9755818100145,13.685332996396,-19.75));
#41665=CARTESIAN_POINT('',(31.75,13.685332996396,-19.9755818100145));
#41666=CARTESIAN_POINT('Origin',(31.75,13.685332996396,-19.75));
#41667=CARTESIAN_POINT('',(31.9755818100145,13.685332996396,-16.25));
#41668=CARTESIAN_POINT('',(31.9755818100145,13.685332996396,-19.75));
#41669=CARTESIAN_POINT('',(31.75,13.685332996396,-16.0244181899855));
#41670=CARTESIAN_POINT('Origin',(31.75,13.685332996396,-16.25));
#41671=CARTESIAN_POINT('',(28.25,13.685332996396,-16.0244181899855));
#41672=CARTESIAN_POINT('',(31.75,13.685332996396,-16.0244181899855));
#41673=CARTESIAN_POINT('',(28.0244181899855,13.685332996396,-16.25));
#41674=CARTESIAN_POINT('Origin',(28.25,13.685332996396,-16.25));
#41675=CARTESIAN_POINT('',(28.0244181899855,13.685332996396,-19.75));
#41676=CARTESIAN_POINT('',(28.0244181899855,13.685332996396,-19.75));
#41677=CARTESIAN_POINT('',(28.25,13.685332996396,-19.9755818100145));
#41678=CARTESIAN_POINT('Origin',(28.25,13.685332996396,-19.75));
#41679=CARTESIAN_POINT('',(31.75,13.685332996396,-19.9755818100145));
#41680=CARTESIAN_POINT('',(19.9755818100145,13.685332996396,-13.75));
#41681=CARTESIAN_POINT('',(19.75,13.685332996396,-13.9755818100145));
#41682=CARTESIAN_POINT('Origin',(19.75,13.685332996396,-13.75));
#41683=CARTESIAN_POINT('',(19.9755818100145,13.685332996396,-10.25));
#41684=CARTESIAN_POINT('',(19.9755818100145,13.685332996396,-13.75));
#41685=CARTESIAN_POINT('',(19.75,13.685332996396,-10.0244181899855));
#41686=CARTESIAN_POINT('Origin',(19.75,13.685332996396,-10.25));
#41687=CARTESIAN_POINT('',(16.25,13.685332996396,-10.0244181899855));
#41688=CARTESIAN_POINT('',(19.75,13.685332996396,-10.0244181899855));
#41689=CARTESIAN_POINT('',(16.0244181899855,13.685332996396,-10.25));
#41690=CARTESIAN_POINT('Origin',(16.25,13.685332996396,-10.25));
#41691=CARTESIAN_POINT('',(16.0244181899855,13.685332996396,-13.75));
#41692=CARTESIAN_POINT('',(16.0244181899855,13.685332996396,-13.75));
#41693=CARTESIAN_POINT('',(16.25,13.685332996396,-13.9755818100145));
#41694=CARTESIAN_POINT('Origin',(16.25,13.685332996396,-13.75));
#41695=CARTESIAN_POINT('',(19.75,13.685332996396,-13.9755818100145));
#41696=CARTESIAN_POINT('',(25.9755818100146,13.685332996396,-13.75));
#41697=CARTESIAN_POINT('',(25.75,13.685332996396,-13.9755818100145));
#41698=CARTESIAN_POINT('Origin',(25.75,13.685332996396,-13.75));
#41699=CARTESIAN_POINT('',(25.9755818100146,13.685332996396,-10.25));
#41700=CARTESIAN_POINT('',(25.9755818100146,13.685332996396,-13.75));
#41701=CARTESIAN_POINT('',(25.75,13.685332996396,-10.0244181899855));
#41702=CARTESIAN_POINT('Origin',(25.75,13.685332996396,-10.25));
#41703=CARTESIAN_POINT('',(22.25,13.685332996396,-10.0244181899855));
#41704=CARTESIAN_POINT('',(25.75,13.685332996396,-10.0244181899855));
#41705=CARTESIAN_POINT('',(22.0244181899855,13.685332996396,-10.25));
#41706=CARTESIAN_POINT('Origin',(22.25,13.685332996396,-10.25));
#41707=CARTESIAN_POINT('',(22.0244181899855,13.685332996396,-13.75));
#41708=CARTESIAN_POINT('',(22.0244181899855,13.685332996396,-13.75));
#41709=CARTESIAN_POINT('',(22.25,13.685332996396,-13.9755818100145));
#41710=CARTESIAN_POINT('Origin',(22.25,13.685332996396,-13.75));
#41711=CARTESIAN_POINT('',(25.75,13.685332996396,-13.9755818100145));
#41712=CARTESIAN_POINT('',(37.9755818100146,13.685332996396,-13.75));
#41713=CARTESIAN_POINT('',(37.75,13.685332996396,-13.9755818100145));
#41714=CARTESIAN_POINT('Origin',(37.75,13.685332996396,-13.75));
#41715=CARTESIAN_POINT('',(37.9755818100146,13.685332996396,-10.25));
#41716=CARTESIAN_POINT('',(37.9755818100146,13.685332996396,-13.75));
#41717=CARTESIAN_POINT('',(37.75,13.685332996396,-10.0244181899855));
#41718=CARTESIAN_POINT('Origin',(37.75,13.685332996396,-10.25));
#41719=CARTESIAN_POINT('',(34.25,13.685332996396,-10.0244181899855));
#41720=CARTESIAN_POINT('',(37.75,13.685332996396,-10.0244181899855));
#41721=CARTESIAN_POINT('',(34.0244181899855,13.685332996396,-10.25));
#41722=CARTESIAN_POINT('Origin',(34.25,13.685332996396,-10.25));
#41723=CARTESIAN_POINT('',(34.0244181899855,13.685332996396,-13.75));
#41724=CARTESIAN_POINT('',(34.0244181899855,13.685332996396,-13.75));
#41725=CARTESIAN_POINT('',(34.25,13.685332996396,-13.9755818100145));
#41726=CARTESIAN_POINT('Origin',(34.25,13.685332996396,-13.75));
#41727=CARTESIAN_POINT('',(37.75,13.685332996396,-13.9755818100145));
#41728=CARTESIAN_POINT('',(31.9755818100145,13.685332996396,-13.75));
#41729=CARTESIAN_POINT('',(31.75,13.685332996396,-13.9755818100145));
#41730=CARTESIAN_POINT('Origin',(31.75,13.685332996396,-13.75));
#41731=CARTESIAN_POINT('',(31.9755818100145,13.685332996396,-10.25));
#41732=CARTESIAN_POINT('',(31.9755818100145,13.685332996396,-13.75));
#41733=CARTESIAN_POINT('',(31.75,13.685332996396,-10.0244181899855));
#41734=CARTESIAN_POINT('Origin',(31.75,13.685332996396,-10.25));
#41735=CARTESIAN_POINT('',(28.25,13.685332996396,-10.0244181899855));
#41736=CARTESIAN_POINT('',(31.75,13.685332996396,-10.0244181899855));
#41737=CARTESIAN_POINT('',(28.0244181899855,13.685332996396,-10.25));
#41738=CARTESIAN_POINT('Origin',(28.25,13.685332996396,-10.25));
#41739=CARTESIAN_POINT('',(28.0244181899855,13.685332996396,-13.75));
#41740=CARTESIAN_POINT('',(28.0244181899855,13.685332996396,-13.75));
#41741=CARTESIAN_POINT('',(28.25,13.685332996396,-13.9755818100145));
#41742=CARTESIAN_POINT('Origin',(28.25,13.685332996396,-13.75));
#41743=CARTESIAN_POINT('',(31.75,13.685332996396,-13.9755818100145));
#41744=CARTESIAN_POINT('',(13.9755818100145,13.685332996396,-7.75));
#41745=CARTESIAN_POINT('',(13.75,13.685332996396,-7.97558181001455));
#41746=CARTESIAN_POINT('Origin',(13.75,13.685332996396,-7.75));
#41747=CARTESIAN_POINT('',(13.9755818100145,13.685332996396,-4.25));
#41748=CARTESIAN_POINT('',(13.9755818100145,13.685332996396,-7.75));
#41749=CARTESIAN_POINT('',(13.75,13.685332996396,-4.02441818998545));
#41750=CARTESIAN_POINT('Origin',(13.75,13.685332996396,-4.25));
#41751=CARTESIAN_POINT('',(10.25,13.685332996396,-4.02441818998545));
#41752=CARTESIAN_POINT('',(13.75,13.685332996396,-4.02441818998545));
#41753=CARTESIAN_POINT('',(10.0244181899855,13.685332996396,-4.25));
#41754=CARTESIAN_POINT('Origin',(10.25,13.685332996396,-4.25));
#41755=CARTESIAN_POINT('',(10.0244181899855,13.685332996396,-7.75));
#41756=CARTESIAN_POINT('',(10.0244181899855,13.685332996396,-7.75));
#41757=CARTESIAN_POINT('',(10.25,13.685332996396,-7.97558181001454));
#41758=CARTESIAN_POINT('Origin',(10.25,13.685332996396,-7.75));
#41759=CARTESIAN_POINT('',(13.75,13.685332996396,-7.97558181001455));
#41760=CARTESIAN_POINT('',(19.9755818100145,13.685332996396,-7.75));
#41761=CARTESIAN_POINT('',(19.75,13.685332996396,-7.97558181001455));
#41762=CARTESIAN_POINT('Origin',(19.75,13.685332996396,-7.75));
#41763=CARTESIAN_POINT('',(19.9755818100145,13.685332996396,-4.25));
#41764=CARTESIAN_POINT('',(19.9755818100145,13.685332996396,-7.75));
#41765=CARTESIAN_POINT('',(19.75,13.685332996396,-4.02441818998545));
#41766=CARTESIAN_POINT('Origin',(19.75,13.685332996396,-4.25));
#41767=CARTESIAN_POINT('',(16.25,13.685332996396,-4.02441818998545));
#41768=CARTESIAN_POINT('',(19.75,13.685332996396,-4.02441818998545));
#41769=CARTESIAN_POINT('',(16.0244181899855,13.685332996396,-4.25));
#41770=CARTESIAN_POINT('Origin',(16.25,13.685332996396,-4.25));
#41771=CARTESIAN_POINT('',(16.0244181899855,13.685332996396,-7.75));
#41772=CARTESIAN_POINT('',(16.0244181899855,13.685332996396,-7.75));
#41773=CARTESIAN_POINT('',(16.25,13.685332996396,-7.97558181001454));
#41774=CARTESIAN_POINT('Origin',(16.25,13.685332996396,-7.75));
#41775=CARTESIAN_POINT('',(19.75,13.685332996396,-7.97558181001455));
#41776=CARTESIAN_POINT('',(25.9755818100146,13.685332996396,-7.75));
#41777=CARTESIAN_POINT('',(25.75,13.685332996396,-7.97558181001455));
#41778=CARTESIAN_POINT('Origin',(25.75,13.685332996396,-7.75));
#41779=CARTESIAN_POINT('',(25.9755818100146,13.685332996396,-4.25));
#41780=CARTESIAN_POINT('',(25.9755818100146,13.685332996396,-7.75));
#41781=CARTESIAN_POINT('',(25.75,13.685332996396,-4.02441818998545));
#41782=CARTESIAN_POINT('Origin',(25.75,13.685332996396,-4.25));
#41783=CARTESIAN_POINT('',(22.25,13.685332996396,-4.02441818998545));
#41784=CARTESIAN_POINT('',(25.75,13.685332996396,-4.02441818998545));
#41785=CARTESIAN_POINT('',(22.0244181899855,13.685332996396,-4.25));
#41786=CARTESIAN_POINT('Origin',(22.25,13.685332996396,-4.25));
#41787=CARTESIAN_POINT('',(22.0244181899855,13.685332996396,-7.75));
#41788=CARTESIAN_POINT('',(22.0244181899855,13.685332996396,-7.75));
#41789=CARTESIAN_POINT('',(22.25,13.685332996396,-7.97558181001454));
#41790=CARTESIAN_POINT('Origin',(22.25,13.685332996396,-7.75));
#41791=CARTESIAN_POINT('',(25.75,13.685332996396,-7.97558181001455));
#41792=CARTESIAN_POINT('',(37.9755818100146,13.685332996396,-7.75));
#41793=CARTESIAN_POINT('',(37.75,13.685332996396,-7.97558181001455));
#41794=CARTESIAN_POINT('Origin',(37.75,13.685332996396,-7.75));
#41795=CARTESIAN_POINT('',(37.9755818100146,13.685332996396,-4.25));
#41796=CARTESIAN_POINT('',(37.9755818100146,13.685332996396,-7.75));
#41797=CARTESIAN_POINT('',(37.75,13.685332996396,-4.02441818998545));
#41798=CARTESIAN_POINT('Origin',(37.75,13.685332996396,-4.25));
#41799=CARTESIAN_POINT('',(34.25,13.685332996396,-4.02441818998545));
#41800=CARTESIAN_POINT('',(37.75,13.685332996396,-4.02441818998545));
#41801=CARTESIAN_POINT('',(34.0244181899855,13.685332996396,-4.25));
#41802=CARTESIAN_POINT('Origin',(34.25,13.685332996396,-4.25));
#41803=CARTESIAN_POINT('',(34.0244181899855,13.685332996396,-7.75));
#41804=CARTESIAN_POINT('',(34.0244181899855,13.685332996396,-7.75));
#41805=CARTESIAN_POINT('',(34.25,13.685332996396,-7.97558181001454));
#41806=CARTESIAN_POINT('Origin',(34.25,13.685332996396,-7.75));
#41807=CARTESIAN_POINT('',(37.75,13.685332996396,-7.97558181001455));
#41808=CARTESIAN_POINT('',(31.9755818100145,13.685332996396,-7.75));
#41809=CARTESIAN_POINT('',(31.75,13.685332996396,-7.97558181001455));
#41810=CARTESIAN_POINT('Origin',(31.75,13.685332996396,-7.75));
#41811=CARTESIAN_POINT('',(31.9755818100145,13.685332996396,-4.25));
#41812=CARTESIAN_POINT('',(31.9755818100145,13.685332996396,-7.75));
#41813=CARTESIAN_POINT('',(31.75,13.685332996396,-4.02441818998545));
#41814=CARTESIAN_POINT('Origin',(31.75,13.685332996396,-4.25));
#41815=CARTESIAN_POINT('',(28.25,13.685332996396,-4.02441818998545));
#41816=CARTESIAN_POINT('',(31.75,13.685332996396,-4.02441818998545));
#41817=CARTESIAN_POINT('',(28.0244181899855,13.685332996396,-4.25));
#41818=CARTESIAN_POINT('Origin',(28.25,13.685332996396,-4.25));
#41819=CARTESIAN_POINT('',(28.0244181899855,13.685332996396,-7.75));
#41820=CARTESIAN_POINT('',(28.0244181899855,13.685332996396,-7.75));
#41821=CARTESIAN_POINT('',(28.25,13.685332996396,-7.97558181001454));
#41822=CARTESIAN_POINT('Origin',(28.25,13.685332996396,-7.75));
#41823=CARTESIAN_POINT('',(31.75,13.685332996396,-7.97558181001455));
#41824=CARTESIAN_POINT('',(-28.25,13.685332996396,-28.0244181899855));
#41825=CARTESIAN_POINT('',(-28.0244181899857,13.685332996396,-28.2499999999997));
#41826=CARTESIAN_POINT('Origin',(-28.2500000000003,13.685332996396,-28.2499999999997));
#41827=CARTESIAN_POINT('',(-31.75,13.685332996396,-28.0244181899855));
#41828=CARTESIAN_POINT('',(-31.75,13.685332996396,-28.0244181899855));
#41829=CARTESIAN_POINT('',(-31.9755818100145,13.685332996396,-28.25));
#41830=CARTESIAN_POINT('Origin',(-31.75,13.685332996396,-28.25));
#41831=CARTESIAN_POINT('',(-31.9755818100145,13.685332996396,-28.8949819541551));
#41832=CARTESIAN_POINT('',(-31.9755818100145,13.685332996396,-31.75));
#41833=CARTESIAN_POINT('',(-31.9167966227958,13.685332996396,-29.0468988826682));
#41834=CARTESIAN_POINT('Origin',(-31.7746601528143,13.685332983535,-28.9046688260836));
#41835=CARTESIAN_POINT('',(-29.0468988826685,13.685332996396,-31.9167966227955));
#41836=CARTESIAN_POINT('Origin',(0.,13.685332996396,0.));
#41837=CARTESIAN_POINT('',(-28.8949819541555,13.685332996396,-31.9755818100142));
#41838=CARTESIAN_POINT('Origin',(-28.9046688260828,13.685332983535,-31.7746601528113));
#41839=CARTESIAN_POINT('',(-28.2500000000003,13.685332996396,-31.9755818100142));
#41840=CARTESIAN_POINT('',(-31.7500000000003,13.685332996396,-31.9755818100142));
#41841=CARTESIAN_POINT('',(-28.0244181899858,13.685332996396,-31.7499999999997));
#41842=CARTESIAN_POINT('Origin',(-28.2500000000003,13.685332996396,-31.7499999999997));
#41843=CARTESIAN_POINT('',(-28.0244181899858,13.685332996396,-31.7499999999997));
#41844=CARTESIAN_POINT('',(-22.25,13.685332996396,-22.0244181899855));
#41845=CARTESIAN_POINT('',(-22.0244181899857,13.685332996396,-22.2499999999998));
#41846=CARTESIAN_POINT('Origin',(-22.2500000000002,13.685332996396,-22.2499999999998));
#41847=CARTESIAN_POINT('',(-25.75,13.685332996396,-22.0244181899855));
#41848=CARTESIAN_POINT('',(-25.75,13.685332996396,-22.0244181899855));
#41849=CARTESIAN_POINT('',(-25.9755818100146,13.685332996396,-22.25));
#41850=CARTESIAN_POINT('Origin',(-25.75,13.685332996396,-22.25));
#41851=CARTESIAN_POINT('',(-25.9755818100146,13.685332996396,-25.75));
#41852=CARTESIAN_POINT('',(-25.9755818100146,13.685332996396,-25.75));
#41853=CARTESIAN_POINT('',(-25.7500000000003,13.685332996396,-25.9755818100143));
#41854=CARTESIAN_POINT('Origin',(-25.7500000000003,13.685332996396,-25.7499999999997));
#41855=CARTESIAN_POINT('',(-22.2500000000003,13.685332996396,-25.9755818100143));
#41856=CARTESIAN_POINT('',(-25.7500000000003,13.685332996396,-25.9755818100143));
#41857=CARTESIAN_POINT('',(-22.0244181899857,13.685332996396,-25.7499999999998));
#41858=CARTESIAN_POINT('Origin',(-22.2500000000003,13.685332996396,-25.7499999999998));
#41859=CARTESIAN_POINT('',(-22.0244181899857,13.685332996396,-25.7499999999998));
#41860=CARTESIAN_POINT('',(-16.25,13.685332996396,-16.0244181899855));
#41861=CARTESIAN_POINT('',(-16.0244181899856,13.685332996396,-16.2499999999998));
#41862=CARTESIAN_POINT('Origin',(-16.2500000000002,13.685332996396,-16.2499999999998));
#41863=CARTESIAN_POINT('',(-19.75,13.685332996396,-16.0244181899855));
#41864=CARTESIAN_POINT('',(-19.75,13.685332996396,-16.0244181899855));
#41865=CARTESIAN_POINT('',(-19.9755818100145,13.685332996396,-16.25));
#41866=CARTESIAN_POINT('Origin',(-19.75,13.685332996396,-16.25));
#41867=CARTESIAN_POINT('',(-19.9755818100145,13.685332996396,-19.75));
#41868=CARTESIAN_POINT('',(-19.9755818100145,13.685332996396,-19.75));
#41869=CARTESIAN_POINT('',(-19.7500000000002,13.685332996396,-19.9755818100143));
#41870=CARTESIAN_POINT('Origin',(-19.7500000000002,13.685332996396,-19.7499999999998));
#41871=CARTESIAN_POINT('',(-16.2500000000002,13.685332996396,-19.9755818100144));
#41872=CARTESIAN_POINT('',(-19.7500000000002,13.685332996396,-19.9755818100143));
#41873=CARTESIAN_POINT('',(-16.0244181899857,13.685332996396,-19.7499999999998));
#41874=CARTESIAN_POINT('Origin',(-16.2500000000002,13.685332996396,-19.7499999999998));
#41875=CARTESIAN_POINT('',(-16.0244181899857,13.685332996396,-19.7499999999998));
#41876=CARTESIAN_POINT('',(-10.25,13.685332996396,-10.0244181899855));
#41877=CARTESIAN_POINT('',(-10.0244181899856,13.685332996396,-10.2499999999999));
#41878=CARTESIAN_POINT('Origin',(-10.2500000000001,13.685332996396,-10.2499999999999));
#41879=CARTESIAN_POINT('',(-13.75,13.685332996396,-10.0244181899855));
#41880=CARTESIAN_POINT('',(-13.75,13.685332996396,-10.0244181899855));
#41881=CARTESIAN_POINT('',(-13.9755818100145,13.685332996396,-10.25));
#41882=CARTESIAN_POINT('Origin',(-13.75,13.685332996396,-10.25));
#41883=CARTESIAN_POINT('',(-13.9755818100145,13.685332996396,-13.75));
#41884=CARTESIAN_POINT('',(-13.9755818100145,13.685332996396,-13.75));
#41885=CARTESIAN_POINT('',(-13.7500000000001,13.685332996396,-13.9755818100144));
#41886=CARTESIAN_POINT('Origin',(-13.7500000000001,13.685332996396,-13.7499999999999));
#41887=CARTESIAN_POINT('',(-10.2500000000001,13.685332996396,-13.9755818100144));
#41888=CARTESIAN_POINT('',(-13.7500000000001,13.685332996396,-13.9755818100144));
#41889=CARTESIAN_POINT('',(-10.0244181899856,13.685332996396,-13.7499999999999));
#41890=CARTESIAN_POINT('Origin',(-10.2500000000001,13.685332996396,-13.7499999999999));
#41891=CARTESIAN_POINT('',(-10.0244181899856,13.685332996396,-13.7499999999999));
#41892=CARTESIAN_POINT('',(-1.75000000000017,13.685332996396,-16.0244181899854));
#41893=CARTESIAN_POINT('',(1.74999999999983,13.685332996396,-16.0244181899855));
#41894=CARTESIAN_POINT('',(1.74999999999983,13.685332996396,-16.0244181899855));
#41895=CARTESIAN_POINT('',(-1.97558181001472,13.685332996396,-16.25));
#41896=CARTESIAN_POINT('Origin',(-1.75000000000017,13.685332996396,-16.25));
#41897=CARTESIAN_POINT('',(-1.97558181001475,13.685332996396,-19.75));
#41898=CARTESIAN_POINT('',(-1.97558181001475,13.685332996396,-19.75));
#41899=CARTESIAN_POINT('',(-1.75000000000021,13.685332996396,-19.9755818100145));
#41900=CARTESIAN_POINT('Origin',(-1.75000000000021,13.685332996396,-19.75));
#41901=CARTESIAN_POINT('',(1.74999999999979,13.685332996396,-19.9755818100146));
#41902=CARTESIAN_POINT('',(1.74999999999979,13.685332996396,-19.9755818100146));
#41903=CARTESIAN_POINT('',(1.97558181001434,13.685332996396,-19.75));
#41904=CARTESIAN_POINT('Origin',(1.74999999999979,13.685332996396,-19.75));
#41905=CARTESIAN_POINT('',(1.97558181001438,13.685332996396,-16.25));
#41906=CARTESIAN_POINT('',(1.97558181001434,13.685332996396,-19.75));
#41907=CARTESIAN_POINT('Origin',(1.74999999999983,13.685332996396,-16.25));
#41908=CARTESIAN_POINT('',(-1.75000000000011,13.685332996396,-10.0244181899854));
#41909=CARTESIAN_POINT('',(1.74999999999989,13.685332996396,-10.0244181899855));
#41910=CARTESIAN_POINT('',(1.74999999999989,13.685332996396,-10.0244181899855));
#41911=CARTESIAN_POINT('',(-1.97558181001465,13.685332996396,-10.25));
#41912=CARTESIAN_POINT('Origin',(-1.75000000000011,13.685332996396,-10.25));
#41913=CARTESIAN_POINT('',(-1.97558181001469,13.685332996396,-13.75));
#41914=CARTESIAN_POINT('',(-1.97558181001469,13.685332996396,-13.75));
#41915=CARTESIAN_POINT('',(-1.75000000000014,13.685332996396,-13.9755818100145));
#41916=CARTESIAN_POINT('Origin',(-1.75000000000014,13.685332996396,-13.75));
#41917=CARTESIAN_POINT('',(1.74999999999985,13.685332996396,-13.9755818100146));
#41918=CARTESIAN_POINT('',(1.74999999999985,13.685332996396,-13.9755818100146));
#41919=CARTESIAN_POINT('',(1.9755818100144,13.685332996396,-13.75));
#41920=CARTESIAN_POINT('Origin',(1.74999999999986,13.685332996396,-13.75));
#41921=CARTESIAN_POINT('',(1.97558181001444,13.685332996396,-10.25));
#41922=CARTESIAN_POINT('',(1.9755818100144,13.685332996396,-13.75));
#41923=CARTESIAN_POINT('Origin',(1.74999999999989,13.685332996396,-10.25));
#41924=CARTESIAN_POINT('',(-1.75000000000023,13.685332996396,-22.0244181899854));
#41925=CARTESIAN_POINT('',(1.74999999999977,13.685332996396,-22.0244181899855));
#41926=CARTESIAN_POINT('',(1.74999999999977,13.685332996396,-22.0244181899855));
#41927=CARTESIAN_POINT('',(-1.97558181001478,13.685332996396,-22.25));
#41928=CARTESIAN_POINT('Origin',(-1.75000000000023,13.685332996396,-22.25));
#41929=CARTESIAN_POINT('',(-1.97558181001482,13.685332996396,-25.75));
#41930=CARTESIAN_POINT('',(-1.97558181001482,13.685332996396,-25.75));
#41931=CARTESIAN_POINT('',(-1.75000000000027,13.685332996396,-25.9755818100145));
#41932=CARTESIAN_POINT('Origin',(-1.75000000000027,13.685332996396,-25.75));
#41933=CARTESIAN_POINT('',(1.74999999999973,13.685332996396,-25.9755818100146));
#41934=CARTESIAN_POINT('',(1.74999999999973,13.685332996396,-25.9755818100146));
#41935=CARTESIAN_POINT('',(1.97558181001428,13.685332996396,-25.75));
#41936=CARTESIAN_POINT('Origin',(1.74999999999973,13.685332996396,-25.75));
#41937=CARTESIAN_POINT('',(1.97558181001431,13.685332996396,-22.25));
#41938=CARTESIAN_POINT('',(1.97558181001428,13.685332996396,-25.75));
#41939=CARTESIAN_POINT('Origin',(1.74999999999977,13.685332996396,-22.25));
#41940=CARTESIAN_POINT('',(-1.75000000000029,13.685332996396,-28.0244181899854));
#41941=CARTESIAN_POINT('',(1.74999999999971,13.685332996396,-28.0244181899855));
#41942=CARTESIAN_POINT('',(1.74999999999971,13.685332996396,-28.0244181899855));
#41943=CARTESIAN_POINT('',(-1.97558181001484,13.685332996396,-28.25));
#41944=CARTESIAN_POINT('Origin',(-1.7500000000003,13.685332996396,-28.25));
#41945=CARTESIAN_POINT('',(-1.97558181001488,13.685332996396,-31.75));
#41946=CARTESIAN_POINT('',(-1.97558181001488,13.685332996396,-31.75));
#41947=CARTESIAN_POINT('',(-1.75000000000033,13.685332996396,-31.9755818100145));
#41948=CARTESIAN_POINT('Origin',(-1.75000000000033,13.685332996396,-31.75));
#41949=CARTESIAN_POINT('',(1.74999999999966,13.685332996396,-31.9755818100146));
#41950=CARTESIAN_POINT('',(1.74999999999967,13.685332996396,-31.9755818100146));
#41951=CARTESIAN_POINT('',(1.97558181001421,13.685332996396,-31.75));
#41952=CARTESIAN_POINT('Origin',(1.74999999999967,13.685332996396,-31.75));
#41953=CARTESIAN_POINT('',(1.97558181001425,13.685332996396,-28.25));
#41954=CARTESIAN_POINT('',(1.97558181001421,13.685332996396,-31.75));
#41955=CARTESIAN_POINT('Origin',(1.7499999999997,13.685332996396,-28.25));
#41956=CARTESIAN_POINT('',(-1.75000000000036,13.685332996396,-34.0244181899854));
#41957=CARTESIAN_POINT('',(1.74999999999964,13.685332996396,-34.0244181899855));
#41958=CARTESIAN_POINT('',(1.74999999999964,13.685332996396,-34.0244181899855));
#41959=CARTESIAN_POINT('',(-1.9755818100149,13.685332996396,-34.25));
#41960=CARTESIAN_POINT('Origin',(-1.75000000000036,13.685332996396,-34.25));
#41961=CARTESIAN_POINT('',(-1.97558181001494,13.685332996396,-37.75));
#41962=CARTESIAN_POINT('',(-1.97558181001494,13.685332996396,-37.75));
#41963=CARTESIAN_POINT('',(-1.7500000000004,13.685332996396,-37.9755818100145));
#41964=CARTESIAN_POINT('Origin',(-1.7500000000004,13.685332996396,-37.75));
#41965=CARTESIAN_POINT('',(1.7499999999996,13.685332996396,-37.9755818100146));
#41966=CARTESIAN_POINT('',(1.7499999999996,13.685332996396,-37.9755818100146));
#41967=CARTESIAN_POINT('',(1.97558181001415,13.685332996396,-37.75));
#41968=CARTESIAN_POINT('Origin',(1.7499999999996,13.685332996396,-37.75));
#41969=CARTESIAN_POINT('',(1.97558181001419,13.685332996396,-34.25));
#41970=CARTESIAN_POINT('',(1.97558181001415,13.685332996396,-37.75));
#41971=CARTESIAN_POINT('Origin',(1.74999999999964,13.685332996396,-34.25));
#41972=CARTESIAN_POINT('',(-1.75000000000042,13.685332996396,-40.0244181899854));
#41973=CARTESIAN_POINT('',(1.74999999999958,13.685332996396,-40.0244181899855));
#41974=CARTESIAN_POINT('',(1.74999999999958,13.685332996396,-40.0244181899855));
#41975=CARTESIAN_POINT('',(-1.97558181001497,13.685332996396,-40.25));
#41976=CARTESIAN_POINT('Origin',(-1.75000000000042,13.685332996396,-40.25));
#41977=CARTESIAN_POINT('',(-1.97558067113388,13.6853329930983,-42.8953043447347));
#41978=CARTESIAN_POINT('',(-1.975581810015,13.685332996396,-43.75));
#41979=CARTESIAN_POINT('',(-1.7591573425624,13.685332996396,-43.1197125083756));
#41980=CARTESIAN_POINT('Ctrl Pts',(-1.7591573425624,13.685332996396,-43.1197125083756));
#41981=CARTESIAN_POINT('Ctrl Pts',(-1.81721252392799,13.685332996396,-43.1173439465347));
#41982=CARTESIAN_POINT('Ctrl Pts',(-1.8730284243408,13.685332996396,-43.0919013531587));
#41983=CARTESIAN_POINT('Ctrl Pts',(-1.91276360078882,13.685332996396,-43.0504944560233));
#41984=CARTESIAN_POINT('Ctrl Pts',(-1.95227096683343,13.685332996396,-43.0093249536293));
#41985=CARTESIAN_POINT('Ctrl Pts',(-1.97531643068895,13.685332996396,-42.9524891253734));
#41986=CARTESIAN_POINT('Ctrl Pts',(-1.97557953310553,13.685332996396,-42.8953043480232));
#41987=CARTESIAN_POINT('',(1.75915734256149,13.685332996396,-43.1197125083757));
#41988=CARTESIAN_POINT('Origin',(0.,13.685332996396,0.));
#41989=CARTESIAN_POINT('',(1.97558067113298,13.6853329930983,-42.8953043447347));
#41990=CARTESIAN_POINT('Ctrl Pts',(1.75915734256149,13.685332996396,-43.1197125083757));
#41991=CARTESIAN_POINT('Ctrl Pts',(1.81721252392709,13.685332996396,-43.1173439465347));
#41992=CARTESIAN_POINT('Ctrl Pts',(1.8730284243399,13.685332996396,-43.0919013531587));
#41993=CARTESIAN_POINT('Ctrl Pts',(1.91276360078792,13.685332996396,-43.0504944560233));
#41994=CARTESIAN_POINT('Ctrl Pts',(1.95227096683253,13.685332996396,-43.0093249536294));
#41995=CARTESIAN_POINT('Ctrl Pts',(1.97531643068804,13.685332996396,-42.9524891253735));
#41996=CARTESIAN_POINT('Ctrl Pts',(1.97557953310463,13.685332996396,-42.8953043480232));
#41997=CARTESIAN_POINT('',(1.97558181001412,13.685332996396,-40.25));
#41998=CARTESIAN_POINT('',(1.97558181001409,13.685332996396,-43.75));
#41999=CARTESIAN_POINT('Origin',(1.74999999999958,13.685332996396,-40.25));
#42000=CARTESIAN_POINT('',(-1.75000000000004,13.685332996396,-4.02441818998544));
#42001=CARTESIAN_POINT('',(1.74999999999996,13.685332996396,-4.02441818998547));
#42002=CARTESIAN_POINT('',(1.74999999999996,13.685332996396,-4.02441818998547));
#42003=CARTESIAN_POINT('',(-1.97558181001459,13.685332996396,-4.24999999999998));
#42004=CARTESIAN_POINT('Origin',(-1.75000000000004,13.685332996396,-4.24999999999998));
#42005=CARTESIAN_POINT('',(-1.97558181001463,13.685332996396,-7.74999999999998));
#42006=CARTESIAN_POINT('',(-1.97558181001463,13.685332996396,-7.74999999999998));
#42007=CARTESIAN_POINT('',(-1.75000000000008,13.685332996396,-7.97558181001453));
#42008=CARTESIAN_POINT('Origin',(-1.75000000000008,13.685332996396,-7.74999999999998));
#42009=CARTESIAN_POINT('',(1.74999999999991,13.685332996396,-7.97558181001456));
#42010=CARTESIAN_POINT('',(1.74999999999992,13.685332996396,-7.97558181001456));
#42011=CARTESIAN_POINT('',(1.97558181001447,13.685332996396,-7.75000000000002));
#42012=CARTESIAN_POINT('Origin',(1.74999999999992,13.685332996396,-7.75000000000002));
#42013=CARTESIAN_POINT('',(1.9755818100145,13.685332996396,-4.25000000000002));
#42014=CARTESIAN_POINT('',(1.97558181001447,13.685332996396,-7.75000000000002));
#42015=CARTESIAN_POINT('Origin',(1.74999999999996,13.685332996396,-4.25000000000002));
#42016=CARTESIAN_POINT('',(25.8852687667486,13.685332996396,-34.5305242102411));
#42017=CARTESIAN_POINT('',(22.3669540816246,13.685332996396,-36.9069587811208));
#42018=CARTESIAN_POINT('Origin',(0.,13.685332996396,0.));
#42019=CARTESIAN_POINT('',(25.9755818100142,13.685332996396,-34.3499698402959));
#42020=CARTESIAN_POINT('Ctrl Pts',(25.8852687667486,13.685332996396,-34.5305242102411));
#42021=CARTESIAN_POINT('Ctrl Pts',(25.8992989946561,13.685332996396,-34.520006625387));
#42022=CARTESIAN_POINT('Ctrl Pts',(25.9120225523626,13.6853329963987,-34.5078548784226));
#42023=CARTESIAN_POINT('Ctrl Pts',(25.9342960856013,13.6853329963987,-34.4809893576985));
#42024=CARTESIAN_POINT('Ctrl Pts',(25.9438181609823,13.6853329963987,-34.4663683751954));
#42025=CARTESIAN_POINT('Ctrl Pts',(25.9593662277634,13.6853329963987,-34.4352835467236));
#42026=CARTESIAN_POINT('Ctrl Pts',(25.9653611322786,13.6853329963987,-34.4188691485234));
#42027=CARTESIAN_POINT('Ctrl Pts',(25.9734915116197,13.6853329963987,-34.384930701233));
#42028=CARTESIAN_POINT('Ctrl Pts',(25.9755817632058,13.685332996396,-34.3674804919034));
#42029=CARTESIAN_POINT('Ctrl Pts',(25.9755818100142,13.685332996396,-34.3499700010598));
#42030=CARTESIAN_POINT('',(25.9755818100142,13.685332996396,-34.2500000000003));
#42031=CARTESIAN_POINT('',(25.9755818100142,13.685332996396,-37.7500000000003));
#42032=CARTESIAN_POINT('',(25.7499999999996,13.685332996396,-34.0244181899857));
#42033=CARTESIAN_POINT('Origin',(25.7499999999996,13.685332996396,-34.2500000000003));
#42034=CARTESIAN_POINT('',(22.2499999999996,13.685332996396,-34.0244181899857));
#42035=CARTESIAN_POINT('',(25.7499999999996,13.685332996396,-34.0244181899857));
#42036=CARTESIAN_POINT('',(22.0244181899851,13.685332996396,-34.2500000000002));
#42037=CARTESIAN_POINT('Origin',(22.2499999999996,13.685332996396,-34.2500000000002));
#42038=CARTESIAN_POINT('',(22.0244181899851,13.685332996396,-36.7140857756462));
#42039=CARTESIAN_POINT('',(22.0244181899851,13.685332996396,-37.7500000000002));
#42040=CARTESIAN_POINT('Ctrl Pts',(22.0244181899851,13.685332996396,-36.714085776306));
#42041=CARTESIAN_POINT('Ctrl Pts',(22.0244182164861,13.685332997209,-36.7540848772453));
#42042=CARTESIAN_POINT('Ctrl Pts',(22.0353025785802,13.685332996396,-36.7938641217929));
#42043=CARTESIAN_POINT('Ctrl Pts',(22.0553471857048,13.685332996396,-36.8280838947683));
#42044=CARTESIAN_POINT('Ctrl Pts',(22.0753917928294,13.685332996396,-36.8623036677437));
#42045=CARTESIAN_POINT('Ctrl Pts',(22.1045899064314,13.685332996396,-36.8910796084175));
#42046=CARTESIAN_POINT('Ctrl Pts',(22.139336462977,13.685332996396,-36.9106359969257));
#42047=CARTESIAN_POINT('Ctrl Pts',(22.1740830195226,13.685332996396,-36.930192385434));
#42048=CARTESIAN_POINT('Ctrl Pts',(22.2141206541722,13.685332996396,-36.9402546058742));
#42049=CARTESIAN_POINT('Ctrl Pts',(22.25369521054,13.685332996396,-36.939605027905));
#42050=CARTESIAN_POINT('Ctrl Pts',(22.2932697669079,13.685332996396,-36.9389554499359));
#42051=CARTESIAN_POINT('Ctrl Pts',(22.3330056926631,13.685332996396,-36.9275326108778));
#42052=CARTESIAN_POINT('Ctrl Pts',(22.3669540816246,13.685332996396,-36.9069587811208));
#42053=CARTESIAN_POINT('',(13.822213054655,13.685332996396,-40.8821558584253));
#42054=CARTESIAN_POINT('',(10.3038983695311,13.685332996396,-41.9074446817177));
#42055=CARTESIAN_POINT('Origin',(0.,13.685332996396,0.));
#42056=CARTESIAN_POINT('',(13.9755818100141,13.685332996396,-40.6684316106889));
#42057=CARTESIAN_POINT('Ctrl Pts',(13.8222130546563,13.6853329963961,-40.8821558584274));
#42058=CARTESIAN_POINT('Ctrl Pts',(13.8669060182701,13.685332996396,-40.8670451246227));
#42059=CARTESIAN_POINT('Ctrl Pts',(13.9061001212846,13.685332996396,-40.8378863014118));
#42060=CARTESIAN_POINT('Ctrl Pts',(13.9333847006347,13.685332996396,-40.7997959829943));
#42061=CARTESIAN_POINT('Ctrl Pts',(13.9606692799848,13.685332996396,-40.7617056645767));
#42062=CARTESIAN_POINT('Ctrl Pts',(13.9755816845067,13.685333000624,-40.7153716660837));
#42063=CARTESIAN_POINT('Ctrl Pts',(13.9755818100141,13.685332996396,-40.6684318962849));
#42064=CARTESIAN_POINT('',(13.9755818100141,13.685332996396,-40.2500000000001));
#42065=CARTESIAN_POINT('',(13.9755818100141,13.685332996396,-43.7500000000001));
#42066=CARTESIAN_POINT('',(13.7499999999996,13.685332996396,-40.0244181899856));
#42067=CARTESIAN_POINT('Origin',(13.7499999999996,13.685332996396,-40.2500000000001));
#42068=CARTESIAN_POINT('',(10.2499999999996,13.685332996396,-40.0244181899856));
#42069=CARTESIAN_POINT('',(13.7499999999996,13.685332996396,-40.0244181899856));
#42070=CARTESIAN_POINT('',(10.024418189985,13.685332996396,-40.2500000000001));
#42071=CARTESIAN_POINT('Origin',(10.2499999999996,13.685332996396,-40.2500000000001));
#42072=CARTESIAN_POINT('',(10.0244181899853,13.685332996396,-41.6884060514865));
#42073=CARTESIAN_POINT('',(10.024418189985,13.685332996396,-43.7500000000001));
#42074=CARTESIAN_POINT('Ctrl Pts',(10.0244181899859,13.685332996396,-41.6884062733935));
#42075=CARTESIAN_POINT('Ctrl Pts',(10.0244183936532,13.6853329939054,-41.7571033670529));
#42076=CARTESIAN_POINT('Ctrl Pts',(10.057512741017,13.685332996396,-41.8242072518651));
#42077=CARTESIAN_POINT('Ctrl Pts',(10.1109828206466,13.685332996396,-41.8660442416265));
#42078=CARTESIAN_POINT('Ctrl Pts',(10.1644529002762,13.685332996396,-41.907881231388));
#42079=CARTESIAN_POINT('Ctrl Pts',(10.237493152076,13.685332996396,-41.9237717267709));
#42080=CARTESIAN_POINT('Ctrl Pts',(10.3038983695311,13.685332996396,-41.9074446817177));
#42081=CARTESIAN_POINT('',(7.79068519860827,13.685332996396,-42.4465483343115));
#42082=CARTESIAN_POINT('',(4.27237051348432,13.685332996396,-42.9435803299675));
#42083=CARTESIAN_POINT('Origin',(0.,13.685332996396,0.));
#42084=CARTESIAN_POINT('',(7.9755818100141,13.685332996396,-42.224658669063));
#42085=CARTESIAN_POINT('Ctrl Pts',(7.79068519860828,13.685332996396,-42.4465483343115));
#42086=CARTESIAN_POINT('Ctrl Pts',(7.84252869002651,13.685332996396,-42.4370329095607));
#42087=CARTESIAN_POINT('Ctrl Pts',(7.88965581112086,13.685332996396,-42.4094382707246));
#42088=CARTESIAN_POINT('Ctrl Pts',(7.92330082841921,13.685332996396,-42.3690613155705));
#42089=CARTESIAN_POINT('Ctrl Pts',(7.95694584571756,13.685332996396,-42.3286843604164));
#42090=CARTESIAN_POINT('Ctrl Pts',(7.97558166976716,13.68533299838,-42.2771387938983));
#42091=CARTESIAN_POINT('Ctrl Pts',(7.97558181001411,13.685332996396,-42.2246587886425));
#42092=CARTESIAN_POINT('',(7.97558181001413,13.685332996396,-40.2500000000001));
#42093=CARTESIAN_POINT('',(7.97558181001409,13.685332996396,-43.7500000000001));
#42094=CARTESIAN_POINT('',(7.74999999999958,13.685332996396,-40.0244181899855));
#42095=CARTESIAN_POINT('Origin',(7.74999999999958,13.685332996396,-40.2500000000001));
#42096=CARTESIAN_POINT('',(4.24999999999958,13.685332996396,-40.0244181899855));
#42097=CARTESIAN_POINT('',(7.74999999999958,13.685332996396,-40.0244181899855));
#42098=CARTESIAN_POINT('',(4.02441818998503,13.685332996396,-40.25));
#42099=CARTESIAN_POINT('Origin',(4.24999999999958,13.685332996396,-40.25));
#42100=CARTESIAN_POINT('',(4.02441818998501,13.685332996396,-42.7191142651735));
#42101=CARTESIAN_POINT('',(4.024418189985,13.685332996396,-43.75));
#42102=CARTESIAN_POINT('Ctrl Pts',(4.024418189985,13.6853329963959,-42.7191142657048));
#42103=CARTESIAN_POINT('Ctrl Pts',(4.02441834955076,13.6853330085331,-42.7820645507904));
#42104=CARTESIAN_POINT('Ctrl Pts',(4.05229847698732,13.6853329963961,-42.8444249780521));
#42105=CARTESIAN_POINT('Ctrl Pts',(4.09862612970757,13.6853329963961,-42.8863523357132));
#42106=CARTESIAN_POINT('Ctrl Pts',(4.14495378242782,13.6853329963961,-42.9282796933743));
#42107=CARTESIAN_POINT('Ctrl Pts',(4.20983662577209,13.6853329963961,-42.9498015322778));
#42108=CARTESIAN_POINT('Ctrl Pts',(4.27237051348432,13.685332996396,-42.9435803299675));
#42109=CARTESIAN_POINT('',(25.7499999999997,13.685332996396,-31.9755818100148));
#42110=CARTESIAN_POINT('',(25.9755818100142,13.685332996396,-31.7500000000003));
#42111=CARTESIAN_POINT('Origin',(25.7499999999997,13.685332996396,-31.7500000000003));
#42112=CARTESIAN_POINT('',(25.9755818100143,13.685332996396,-28.2500000000003));
#42113=CARTESIAN_POINT('',(25.9755818100142,13.685332996396,-31.7500000000003));
#42114=CARTESIAN_POINT('',(25.7499999999997,13.685332996396,-28.0244181899857));
#42115=CARTESIAN_POINT('Origin',(25.7499999999997,13.685332996396,-28.2500000000003));
#42116=CARTESIAN_POINT('',(22.2499999999997,13.685332996396,-28.0244181899857));
#42117=CARTESIAN_POINT('',(25.7499999999997,13.685332996396,-28.0244181899857));
#42118=CARTESIAN_POINT('',(22.0244181899852,13.685332996396,-28.2500000000002));
#42119=CARTESIAN_POINT('Origin',(22.2499999999997,13.685332996396,-28.2500000000002));
#42120=CARTESIAN_POINT('',(22.0244181899851,13.685332996396,-31.7500000000002));
#42121=CARTESIAN_POINT('',(22.0244181899851,13.685332996396,-31.7500000000002));
#42122=CARTESIAN_POINT('',(22.2499999999997,13.685332996396,-31.9755818100148));
#42123=CARTESIAN_POINT('Origin',(22.2499999999997,13.685332996396,-31.7500000000002));
#42124=CARTESIAN_POINT('',(25.7499999999997,13.685332996396,-31.9755818100148));
#42125=CARTESIAN_POINT('',(19.7499999999997,13.685332996396,-25.9755818100148));
#42126=CARTESIAN_POINT('',(19.9755818100143,13.685332996396,-25.7500000000002));
#42127=CARTESIAN_POINT('Origin',(19.7499999999997,13.685332996396,-25.7500000000002));
#42128=CARTESIAN_POINT('',(19.9755818100143,13.685332996396,-22.2500000000002));
#42129=CARTESIAN_POINT('',(19.9755818100143,13.685332996396,-25.7500000000002));
#42130=CARTESIAN_POINT('',(19.7499999999998,13.685332996396,-22.0244181899857));
#42131=CARTESIAN_POINT('Origin',(19.7499999999998,13.685332996396,-22.2500000000002));
#42132=CARTESIAN_POINT('',(16.2499999999998,13.685332996396,-22.0244181899856));
#42133=CARTESIAN_POINT('',(19.7499999999998,13.685332996396,-22.0244181899857));
#42134=CARTESIAN_POINT('',(16.0244181899852,13.685332996396,-22.2500000000002));
#42135=CARTESIAN_POINT('Origin',(16.2499999999998,13.685332996396,-22.2500000000002));
#42136=CARTESIAN_POINT('',(16.0244181899852,13.685332996396,-25.7500000000002));
#42137=CARTESIAN_POINT('',(16.0244181899852,13.685332996396,-25.7500000000002));
#42138=CARTESIAN_POINT('',(16.2499999999997,13.685332996396,-25.9755818100147));
#42139=CARTESIAN_POINT('Origin',(16.2499999999997,13.685332996396,-25.7500000000002));
#42140=CARTESIAN_POINT('',(19.7499999999997,13.685332996396,-25.9755818100148));
#42141=CARTESIAN_POINT('',(19.7499999999996,13.685332996396,-37.9755818100148));
#42142=CARTESIAN_POINT('',(19.9755818100142,13.685332996396,-37.7500000000002));
#42143=CARTESIAN_POINT('Origin',(19.7499999999996,13.685332996396,-37.7500000000002));
#42144=CARTESIAN_POINT('',(19.9755818100142,13.685332996396,-34.2500000000002));
#42145=CARTESIAN_POINT('',(19.9755818100142,13.685332996396,-37.7500000000002));
#42146=CARTESIAN_POINT('',(19.7499999999996,13.685332996396,-34.0244181899857));
#42147=CARTESIAN_POINT('Origin',(19.7499999999996,13.685332996396,-34.2500000000002));
#42148=CARTESIAN_POINT('',(16.2499999999996,13.685332996396,-34.0244181899856));
#42149=CARTESIAN_POINT('',(19.7499999999996,13.685332996396,-34.0244181899857));
#42150=CARTESIAN_POINT('',(16.0244181899851,13.685332996396,-34.2500000000002));
#42151=CARTESIAN_POINT('Origin',(16.2499999999996,13.685332996396,-34.2500000000002));
#42152=CARTESIAN_POINT('',(16.0244181899851,13.685332996396,-37.7500000000002));
#42153=CARTESIAN_POINT('',(16.0244181899851,13.685332996396,-37.7500000000002));
#42154=CARTESIAN_POINT('',(16.2499999999996,13.685332996396,-37.9755818100147));
#42155=CARTESIAN_POINT('Origin',(16.2499999999996,13.685332996396,-37.7500000000002));
#42156=CARTESIAN_POINT('',(19.7499999999996,13.685332996396,-37.9755818100148));
#42157=CARTESIAN_POINT('',(19.7499999999997,13.685332996396,-31.9755818100148));
#42158=CARTESIAN_POINT('',(19.9755818100142,13.685332996396,-31.7500000000002));
#42159=CARTESIAN_POINT('Origin',(19.7499999999997,13.685332996396,-31.7500000000002));
#42160=CARTESIAN_POINT('',(19.9755818100143,13.685332996396,-28.2500000000002));
#42161=CARTESIAN_POINT('',(19.9755818100142,13.685332996396,-31.7500000000002));
#42162=CARTESIAN_POINT('',(19.7499999999997,13.685332996396,-28.0244181899857));
#42163=CARTESIAN_POINT('Origin',(19.7499999999997,13.685332996396,-28.2500000000002));
#42164=CARTESIAN_POINT('',(16.2499999999997,13.685332996396,-28.0244181899856));
#42165=CARTESIAN_POINT('',(19.7499999999997,13.685332996396,-28.0244181899857));
#42166=CARTESIAN_POINT('',(16.0244181899852,13.685332996396,-28.2500000000002));
#42167=CARTESIAN_POINT('Origin',(16.2499999999997,13.685332996396,-28.2500000000002));
#42168=CARTESIAN_POINT('',(16.0244181899851,13.685332996396,-31.7500000000002));
#42169=CARTESIAN_POINT('',(16.0244181899851,13.685332996396,-31.7500000000002));
#42170=CARTESIAN_POINT('',(16.2499999999997,13.685332996396,-31.9755818100147));
#42171=CARTESIAN_POINT('Origin',(16.2499999999997,13.685332996396,-31.7500000000002));
#42172=CARTESIAN_POINT('',(19.7499999999997,13.685332996396,-31.9755818100148));
#42173=CARTESIAN_POINT('',(13.7499999999998,13.685332996396,-19.9755818100147));
#42174=CARTESIAN_POINT('',(13.9755818100143,13.685332996396,-19.7500000000002));
#42175=CARTESIAN_POINT('Origin',(13.7499999999998,13.685332996396,-19.7500000000002));
#42176=CARTESIAN_POINT('',(13.9755818100144,13.685332996396,-16.2500000000001));
#42177=CARTESIAN_POINT('',(13.9755818100143,13.685332996396,-19.7500000000002));
#42178=CARTESIAN_POINT('',(13.7499999999998,13.685332996396,-16.0244181899856));
#42179=CARTESIAN_POINT('Origin',(13.7499999999998,13.685332996396,-16.2500000000001));
#42180=CARTESIAN_POINT('',(10.2499999999998,13.685332996396,-16.0244181899856));
#42181=CARTESIAN_POINT('',(13.7499999999998,13.685332996396,-16.0244181899856));
#42182=CARTESIAN_POINT('',(10.0244181899853,13.685332996396,-16.2500000000001));
#42183=CARTESIAN_POINT('Origin',(10.2499999999998,13.685332996396,-16.2500000000001));
#42184=CARTESIAN_POINT('',(10.0244181899852,13.685332996396,-19.7500000000001));
#42185=CARTESIAN_POINT('',(10.0244181899852,13.685332996396,-19.7500000000001));
#42186=CARTESIAN_POINT('',(10.2499999999998,13.685332996396,-19.9755818100147));
#42187=CARTESIAN_POINT('Origin',(10.2499999999998,13.685332996396,-19.7500000000001));
#42188=CARTESIAN_POINT('',(13.7499999999998,13.685332996396,-19.9755818100147));
#42189=CARTESIAN_POINT('',(13.7499999999997,13.685332996396,-25.9755818100147));
#42190=CARTESIAN_POINT('',(13.9755818100143,13.685332996396,-25.7500000000001));
#42191=CARTESIAN_POINT('Origin',(13.7499999999997,13.685332996396,-25.7500000000001));
#42192=CARTESIAN_POINT('',(13.9755818100143,13.685332996396,-22.2500000000001));
#42193=CARTESIAN_POINT('',(13.9755818100143,13.685332996396,-25.7500000000001));
#42194=CARTESIAN_POINT('',(13.7499999999998,13.685332996396,-22.0244181899856));
#42195=CARTESIAN_POINT('Origin',(13.7499999999998,13.685332996396,-22.2500000000001));
#42196=CARTESIAN_POINT('',(10.2499999999998,13.685332996396,-22.0244181899856));
#42197=CARTESIAN_POINT('',(13.7499999999998,13.685332996396,-22.0244181899856));
#42198=CARTESIAN_POINT('',(10.0244181899852,13.685332996396,-22.2500000000001));
#42199=CARTESIAN_POINT('Origin',(10.2499999999998,13.685332996396,-22.2500000000001));
#42200=CARTESIAN_POINT('',(10.0244181899852,13.685332996396,-25.7500000000001));
#42201=CARTESIAN_POINT('',(10.0244181899852,13.685332996396,-25.7500000000001));
#42202=CARTESIAN_POINT('',(10.2499999999997,13.685332996396,-25.9755818100147));
#42203=CARTESIAN_POINT('Origin',(10.2499999999997,13.685332996396,-25.7500000000001));
#42204=CARTESIAN_POINT('',(13.7499999999997,13.685332996396,-25.9755818100147));
#42205=CARTESIAN_POINT('',(13.7499999999996,13.685332996396,-37.9755818100147));
#42206=CARTESIAN_POINT('',(13.9755818100142,13.685332996396,-37.7500000000002));
#42207=CARTESIAN_POINT('Origin',(13.7499999999996,13.685332996396,-37.7500000000002));
#42208=CARTESIAN_POINT('',(13.9755818100142,13.685332996396,-34.2500000000001));
#42209=CARTESIAN_POINT('',(13.9755818100142,13.685332996396,-37.7500000000002));
#42210=CARTESIAN_POINT('',(13.7499999999996,13.685332996396,-34.0244181899856));
#42211=CARTESIAN_POINT('Origin',(13.7499999999996,13.685332996396,-34.2500000000001));
#42212=CARTESIAN_POINT('',(10.2499999999996,13.685332996396,-34.0244181899856));
#42213=CARTESIAN_POINT('',(13.7499999999996,13.685332996396,-34.0244181899856));
#42214=CARTESIAN_POINT('',(10.0244181899851,13.685332996396,-34.2500000000001));
#42215=CARTESIAN_POINT('Origin',(10.2499999999996,13.685332996396,-34.2500000000001));
#42216=CARTESIAN_POINT('',(10.0244181899851,13.685332996396,-37.7500000000001));
#42217=CARTESIAN_POINT('',(10.0244181899851,13.685332996396,-37.7500000000001));
#42218=CARTESIAN_POINT('',(10.2499999999996,13.685332996396,-37.9755818100147));
#42219=CARTESIAN_POINT('Origin',(10.2499999999996,13.685332996396,-37.7500000000001));
#42220=CARTESIAN_POINT('',(13.7499999999996,13.685332996396,-37.9755818100147));
#42221=CARTESIAN_POINT('',(13.7499999999997,13.685332996396,-31.9755818100147));
#42222=CARTESIAN_POINT('',(13.9755818100142,13.685332996396,-31.7500000000001));
#42223=CARTESIAN_POINT('Origin',(13.7499999999997,13.685332996396,-31.7500000000001));
#42224=CARTESIAN_POINT('',(13.9755818100143,13.685332996396,-28.2500000000001));
#42225=CARTESIAN_POINT('',(13.9755818100142,13.685332996396,-31.7500000000001));
#42226=CARTESIAN_POINT('',(13.7499999999997,13.685332996396,-28.0244181899856));
#42227=CARTESIAN_POINT('Origin',(13.7499999999997,13.685332996396,-28.2500000000001));
#42228=CARTESIAN_POINT('',(10.2499999999997,13.685332996396,-28.0244181899856));
#42229=CARTESIAN_POINT('',(13.7499999999997,13.685332996396,-28.0244181899856));
#42230=CARTESIAN_POINT('',(10.0244181899852,13.685332996396,-28.2500000000001));
#42231=CARTESIAN_POINT('Origin',(10.2499999999997,13.685332996396,-28.2500000000001));
#42232=CARTESIAN_POINT('',(10.0244181899851,13.685332996396,-31.7500000000001));
#42233=CARTESIAN_POINT('',(10.0244181899851,13.685332996396,-31.7500000000001));
#42234=CARTESIAN_POINT('',(10.2499999999997,13.685332996396,-31.9755818100146));
#42235=CARTESIAN_POINT('Origin',(10.2499999999997,13.685332996396,-31.7500000000001));
#42236=CARTESIAN_POINT('',(13.7499999999997,13.685332996396,-31.9755818100147));
#42237=CARTESIAN_POINT('',(7.74999999999985,13.685332996396,-13.9755818100146));
#42238=CARTESIAN_POINT('',(7.9755818100144,13.685332996396,-13.7500000000001));
#42239=CARTESIAN_POINT('Origin',(7.74999999999986,13.685332996396,-13.7500000000001));
#42240=CARTESIAN_POINT('',(7.97558181001444,13.685332996396,-10.2500000000001));
#42241=CARTESIAN_POINT('',(7.9755818100144,13.685332996396,-13.7500000000001));
#42242=CARTESIAN_POINT('',(7.7499999999999,13.685332996396,-10.0244181899855));
#42243=CARTESIAN_POINT('Origin',(7.74999999999989,13.685332996396,-10.2500000000001));
#42244=CARTESIAN_POINT('',(4.2499999999999,13.685332996396,-10.0244181899855));
#42245=CARTESIAN_POINT('',(7.7499999999999,13.685332996396,-10.0244181899855));
#42246=CARTESIAN_POINT('',(4.02441818998535,13.685332996396,-10.25));
#42247=CARTESIAN_POINT('Origin',(4.24999999999989,13.685332996396,-10.25));
#42248=CARTESIAN_POINT('',(4.02441818998531,13.685332996396,-13.75));
#42249=CARTESIAN_POINT('',(4.02441818998531,13.685332996396,-13.75));
#42250=CARTESIAN_POINT('',(4.24999999999985,13.685332996396,-13.9755818100146));
#42251=CARTESIAN_POINT('Origin',(4.24999999999986,13.685332996396,-13.75));
#42252=CARTESIAN_POINT('',(7.74999999999985,13.685332996396,-13.9755818100146));
#42253=CARTESIAN_POINT('',(7.74999999999979,13.685332996396,-19.9755818100146));
#42254=CARTESIAN_POINT('',(7.97558181001434,13.685332996396,-19.7500000000001));
#42255=CARTESIAN_POINT('Origin',(7.74999999999979,13.685332996396,-19.7500000000001));
#42256=CARTESIAN_POINT('',(7.97558181001437,13.685332996396,-16.2500000000001));
#42257=CARTESIAN_POINT('',(7.97558181001434,13.685332996396,-19.7500000000001));
#42258=CARTESIAN_POINT('',(7.74999999999983,13.685332996396,-16.0244181899855));
#42259=CARTESIAN_POINT('Origin',(7.74999999999983,13.685332996396,-16.2500000000001));
#42260=CARTESIAN_POINT('',(4.24999999999983,13.685332996396,-16.0244181899855));
#42261=CARTESIAN_POINT('',(7.74999999999983,13.685332996396,-16.0244181899855));
#42262=CARTESIAN_POINT('',(4.02441818998528,13.685332996396,-16.25));
#42263=CARTESIAN_POINT('Origin',(4.24999999999983,13.685332996396,-16.25));
#42264=CARTESIAN_POINT('',(4.02441818998525,13.685332996396,-19.75));
#42265=CARTESIAN_POINT('',(4.02441818998525,13.685332996396,-19.75));
#42266=CARTESIAN_POINT('',(4.24999999999979,13.685332996396,-19.9755818100146));
#42267=CARTESIAN_POINT('Origin',(4.24999999999979,13.685332996396,-19.75));
#42268=CARTESIAN_POINT('',(7.74999999999979,13.685332996396,-19.9755818100146));
#42269=CARTESIAN_POINT('',(7.74999999999973,13.685332996396,-25.9755818100146));
#42270=CARTESIAN_POINT('',(7.97558181001428,13.685332996396,-25.7500000000001));
#42271=CARTESIAN_POINT('Origin',(7.74999999999973,13.685332996396,-25.7500000000001));
#42272=CARTESIAN_POINT('',(7.97558181001431,13.685332996396,-22.2500000000001));
#42273=CARTESIAN_POINT('',(7.97558181001428,13.685332996396,-25.7500000000001));
#42274=CARTESIAN_POINT('',(7.74999999999977,13.685332996396,-22.0244181899855));
#42275=CARTESIAN_POINT('Origin',(7.74999999999977,13.685332996396,-22.2500000000001));
#42276=CARTESIAN_POINT('',(4.24999999999977,13.685332996396,-22.0244181899855));
#42277=CARTESIAN_POINT('',(7.74999999999977,13.685332996396,-22.0244181899855));
#42278=CARTESIAN_POINT('',(4.02441818998522,13.685332996396,-22.25));
#42279=CARTESIAN_POINT('Origin',(4.24999999999977,13.685332996396,-22.25));
#42280=CARTESIAN_POINT('',(4.02441818998518,13.685332996396,-25.75));
#42281=CARTESIAN_POINT('',(4.02441818998518,13.685332996396,-25.75));
#42282=CARTESIAN_POINT('',(4.24999999999973,13.685332996396,-25.9755818100146));
#42283=CARTESIAN_POINT('Origin',(4.24999999999973,13.685332996396,-25.75));
#42284=CARTESIAN_POINT('',(7.74999999999973,13.685332996396,-25.9755818100146));
#42285=CARTESIAN_POINT('',(7.7499999999996,13.685332996396,-37.9755818100146));
#42286=CARTESIAN_POINT('',(7.97558181001415,13.685332996396,-37.7500000000001));
#42287=CARTESIAN_POINT('Origin',(7.7499999999996,13.685332996396,-37.7500000000001));
#42288=CARTESIAN_POINT('',(7.97558181001419,13.685332996396,-34.2500000000001));
#42289=CARTESIAN_POINT('',(7.97558181001415,13.685332996396,-37.7500000000001));
#42290=CARTESIAN_POINT('',(7.74999999999964,13.685332996396,-34.0244181899855));
#42291=CARTESIAN_POINT('Origin',(7.74999999999964,13.685332996396,-34.2500000000001));
#42292=CARTESIAN_POINT('',(4.24999999999964,13.685332996396,-34.0244181899855));
#42293=CARTESIAN_POINT('',(7.74999999999964,13.685332996396,-34.0244181899855));
#42294=CARTESIAN_POINT('',(4.02441818998509,13.685332996396,-34.25));
#42295=CARTESIAN_POINT('Origin',(4.24999999999964,13.685332996396,-34.25));
#42296=CARTESIAN_POINT('',(4.02441818998506,13.685332996396,-37.75));
#42297=CARTESIAN_POINT('',(4.02441818998506,13.685332996396,-37.75));
#42298=CARTESIAN_POINT('',(4.2499999999996,13.685332996396,-37.9755818100146));
#42299=CARTESIAN_POINT('Origin',(4.2499999999996,13.685332996396,-37.75));
#42300=CARTESIAN_POINT('',(7.7499999999996,13.685332996396,-37.9755818100146));
#42301=CARTESIAN_POINT('',(7.74999999999966,13.685332996396,-31.9755818100146));
#42302=CARTESIAN_POINT('',(7.97558181001421,13.685332996396,-31.7500000000001));
#42303=CARTESIAN_POINT('Origin',(7.74999999999967,13.685332996396,-31.7500000000001));
#42304=CARTESIAN_POINT('',(7.97558181001425,13.685332996396,-28.2500000000001));
#42305=CARTESIAN_POINT('',(7.97558181001421,13.685332996396,-31.7500000000001));
#42306=CARTESIAN_POINT('',(7.74999999999971,13.685332996396,-28.0244181899855));
#42307=CARTESIAN_POINT('Origin',(7.7499999999997,13.685332996396,-28.2500000000001));
#42308=CARTESIAN_POINT('',(4.24999999999971,13.685332996396,-28.0244181899855));
#42309=CARTESIAN_POINT('',(7.74999999999971,13.685332996396,-28.0244181899855));
#42310=CARTESIAN_POINT('',(4.02441818998516,13.685332996396,-28.25));
#42311=CARTESIAN_POINT('Origin',(4.24999999999971,13.685332996396,-28.25));
#42312=CARTESIAN_POINT('',(4.02441818998512,13.685332996396,-31.75));
#42313=CARTESIAN_POINT('',(4.02441818998512,13.685332996396,-31.75));
#42314=CARTESIAN_POINT('',(4.24999999999967,13.685332996396,-31.9755818100146));
#42315=CARTESIAN_POINT('Origin',(4.24999999999967,13.685332996396,-31.75));
#42316=CARTESIAN_POINT('',(7.74999999999967,13.685332996396,-31.9755818100146));
#42317=CARTESIAN_POINT('',(-7.97558181001455,13.685332996396,-7.75));
#42318=CARTESIAN_POINT('',(-7.97558181001455,13.685332996396,-4.25));
#42319=CARTESIAN_POINT('',(-7.97558181001455,13.685332996396,-7.75));
#42320=CARTESIAN_POINT('',(-7.75000000000008,13.685332996396,-7.97558181001446));
#42321=CARTESIAN_POINT('Origin',(-7.75000000000008,13.685332996396,-7.74999999999992));
#42322=CARTESIAN_POINT('',(-4.25000000000008,13.685332996396,-7.9755818100145));
#42323=CARTESIAN_POINT('',(-7.75000000000008,13.685332996396,-7.97558181001446));
#42324=CARTESIAN_POINT('',(-4.02441818998554,13.685332996396,-7.74999999999996));
#42325=CARTESIAN_POINT('Origin',(-4.25000000000008,13.685332996396,-7.74999999999996));
#42326=CARTESIAN_POINT('',(-4.0244181899855,13.685332996396,-4.24999999999996));
#42327=CARTESIAN_POINT('',(-4.02441818998554,13.685332996396,-7.74999999999996));
#42328=CARTESIAN_POINT('',(-4.25,13.685332996396,-4.02441818998545));
#42329=CARTESIAN_POINT('Origin',(-4.25000000000004,13.685332996396,-4.24999999999996));
#42330=CARTESIAN_POINT('',(-7.75,13.685332996396,-4.02441818998545));
#42331=CARTESIAN_POINT('',(-7.75,13.685332996396,-4.02441818998545));
#42332=CARTESIAN_POINT('Origin',(-7.75,13.685332996396,-4.25));
#42333=CARTESIAN_POINT('',(-25.8852687667494,13.685332996396,-34.5305242102405));
#42334=CARTESIAN_POINT('',(-22.3669540816254,13.685332996396,-36.9069587811204));
#42335=CARTESIAN_POINT('Origin',(0.,13.685332996396,0.));
#42336=CARTESIAN_POINT('',(-22.0244181899858,13.685332996396,-36.7140857756457));
#42337=CARTESIAN_POINT('Ctrl Pts',(-22.0244181899858,13.685332996396,-36.7140857763055));
#42338=CARTESIAN_POINT('Ctrl Pts',(-22.0244182164869,13.685332997209,-36.7540848772448));
#42339=CARTESIAN_POINT('Ctrl Pts',(-22.0353025785809,13.685332996396,-36.7938641217924));
#42340=CARTESIAN_POINT('Ctrl Pts',(-22.0553471857055,13.685332996396,-36.8280838947679));
#42341=CARTESIAN_POINT('Ctrl Pts',(-22.0753917928302,13.685332996396,-36.8623036677433));
#42342=CARTESIAN_POINT('Ctrl Pts',(-22.1045899064321,13.685332996396,-36.891079608417));
#42343=CARTESIAN_POINT('Ctrl Pts',(-22.1393364629778,13.685332996396,-36.9106359969253));
#42344=CARTESIAN_POINT('Ctrl Pts',(-22.1740830195234,13.685332996396,-36.9301923854336));
#42345=CARTESIAN_POINT('Ctrl Pts',(-22.214120654173,13.685332996396,-36.9402546058737));
#42346=CARTESIAN_POINT('Ctrl Pts',(-22.2536952105408,13.685332996396,-36.9396050279046));
#42347=CARTESIAN_POINT('Ctrl Pts',(-22.2932697669087,13.685332996396,-36.9389554499354));
#42348=CARTESIAN_POINT('Ctrl Pts',(-22.3330056926638,13.685332996396,-36.9275326108773));
#42349=CARTESIAN_POINT('Ctrl Pts',(-22.3669540816254,13.685332996396,-36.9069587811204));
#42350=CARTESIAN_POINT('',(-22.0244181899858,13.685332996396,-34.2499999999998));
#42351=CARTESIAN_POINT('',(-22.0244181899858,13.685332996396,-37.7499999999998));
#42352=CARTESIAN_POINT('',(-22.2500000000004,13.685332996396,-34.0244181899852));
#42353=CARTESIAN_POINT('Origin',(-22.2500000000004,13.685332996396,-34.2499999999998));
#42354=CARTESIAN_POINT('',(-25.7500000000004,13.685332996396,-34.0244181899852));
#42355=CARTESIAN_POINT('',(-25.7500000000004,13.685332996396,-34.0244181899852));
#42356=CARTESIAN_POINT('',(-25.9755818100149,13.685332996396,-34.2499999999997));
#42357=CARTESIAN_POINT('Origin',(-25.7500000000004,13.685332996396,-34.2499999999997));
#42358=CARTESIAN_POINT('',(-25.9755818100149,13.685332996396,-34.3499698402953));
#42359=CARTESIAN_POINT('',(-25.975581810015,13.685332996396,-37.7499999999997));
#42360=CARTESIAN_POINT('Ctrl Pts',(-25.8852687667494,13.685332996396,-34.5305242102405));
#42361=CARTESIAN_POINT('Ctrl Pts',(-25.8992989946569,13.685332996396,-34.5200066253865));
#42362=CARTESIAN_POINT('Ctrl Pts',(-25.9120225523634,13.6853329963987,-34.5078548784221));
#42363=CARTESIAN_POINT('Ctrl Pts',(-25.934296085602,13.6853329963987,-34.4809893576979));
#42364=CARTESIAN_POINT('Ctrl Pts',(-25.943818160983,13.6853329963987,-34.4663683751948));
#42365=CARTESIAN_POINT('Ctrl Pts',(-25.9593662277641,13.6853329963987,-34.4352835467231));
#42366=CARTESIAN_POINT('Ctrl Pts',(-25.9653611322794,13.6853329963987,-34.4188691485229));
#42367=CARTESIAN_POINT('Ctrl Pts',(-25.9734915116204,13.6853329963987,-34.3849307012325));
#42368=CARTESIAN_POINT('Ctrl Pts',(-25.9755817632065,13.685332996396,-34.3674804919029));
#42369=CARTESIAN_POINT('Ctrl Pts',(-25.9755818100149,13.685332996396,-34.3499700010592));
#42370=CARTESIAN_POINT('',(-13.8222130546559,13.685332996396,-40.8821558584251));
#42371=CARTESIAN_POINT('',(-10.303898369532,13.685332996396,-41.9074446817175));
#42372=CARTESIAN_POINT('Origin',(0.,13.685332996396,0.));
#42373=CARTESIAN_POINT('',(-10.0244181899862,13.685332996396,-41.6884060514863));
#42374=CARTESIAN_POINT('Ctrl Pts',(-10.0244181899867,13.685332996396,-41.6884062733933));
#42375=CARTESIAN_POINT('Ctrl Pts',(-10.0244183936541,13.6853329939054,-41.7571033670527));
#42376=CARTESIAN_POINT('Ctrl Pts',(-10.0575127410179,13.685332996396,-41.8242072518649));
#42377=CARTESIAN_POINT('Ctrl Pts',(-10.1109828206475,13.685332996396,-41.8660442416263));
#42378=CARTESIAN_POINT('Ctrl Pts',(-10.1644529002771,13.685332996396,-41.9078812313878));
#42379=CARTESIAN_POINT('Ctrl Pts',(-10.2374931520769,13.685332996396,-41.9237717267707));
#42380=CARTESIAN_POINT('Ctrl Pts',(-10.303898369532,13.685332996396,-41.9074446817175));
#42381=CARTESIAN_POINT('',(-10.0244181899859,13.685332996396,-40.2499999999999));
#42382=CARTESIAN_POINT('',(-10.0244181899859,13.685332996396,-43.7499999999999));
#42383=CARTESIAN_POINT('',(-10.2500000000004,13.685332996396,-40.0244181899853));
#42384=CARTESIAN_POINT('Origin',(-10.2500000000004,13.685332996396,-40.2499999999999));
#42385=CARTESIAN_POINT('',(-13.7500000000004,13.685332996396,-40.0244181899853));
#42386=CARTESIAN_POINT('',(-13.7500000000004,13.685332996396,-40.0244181899853));
#42387=CARTESIAN_POINT('',(-13.975581810015,13.685332996396,-40.2499999999999));
#42388=CARTESIAN_POINT('Origin',(-13.7500000000004,13.685332996396,-40.2499999999999));
#42389=CARTESIAN_POINT('',(-13.975581810015,13.685332996396,-40.6684316106886));
#42390=CARTESIAN_POINT('',(-13.975581810015,13.685332996396,-43.7499999999999));
#42391=CARTESIAN_POINT('Ctrl Pts',(-13.8222130546571,13.6853329963961,-40.8821558584271));
#42392=CARTESIAN_POINT('Ctrl Pts',(-13.8669060182709,13.685332996396,-40.8670451246224));
#42393=CARTESIAN_POINT('Ctrl Pts',(-13.9061001212855,13.685332996396,-40.8378863014115));
#42394=CARTESIAN_POINT('Ctrl Pts',(-13.9333847006356,13.685332996396,-40.799795982994));
#42395=CARTESIAN_POINT('Ctrl Pts',(-13.9606692799856,13.685332996396,-40.7617056645764));
#42396=CARTESIAN_POINT('Ctrl Pts',(-13.9755816845075,13.685333000624,-40.7153716660834));
#42397=CARTESIAN_POINT('Ctrl Pts',(-13.975581810015,13.685332996396,-40.6684318962846));
#42398=CARTESIAN_POINT('',(-7.79068519860916,13.685332996396,-42.4465483343114));
#42399=CARTESIAN_POINT('',(-4.27237051348522,13.685332996396,-42.9435803299674));
#42400=CARTESIAN_POINT('Origin',(0.,13.685332996396,0.));
#42401=CARTESIAN_POINT('',(-4.0244181899859,13.685332996396,-42.7191142651735));
#42402=CARTESIAN_POINT('Ctrl Pts',(-4.0244181899859,13.6853329963959,-42.7191142657048));
#42403=CARTESIAN_POINT('Ctrl Pts',(-4.02441834955165,13.6853330085331,-42.7820645507904));
#42404=CARTESIAN_POINT('Ctrl Pts',(-4.05229847698823,13.6853329963961,-42.844424978052));
#42405=CARTESIAN_POINT('Ctrl Pts',(-4.09862612970848,13.6853329963961,-42.8863523357131));
#42406=CARTESIAN_POINT('Ctrl Pts',(-4.14495378242873,13.6853329963961,-42.9282796933742));
#42407=CARTESIAN_POINT('Ctrl Pts',(-4.20983662577299,13.6853329963961,-42.9498015322777));
#42408=CARTESIAN_POINT('Ctrl Pts',(-4.27237051348522,13.685332996396,-42.9435803299674));
#42409=CARTESIAN_POINT('',(-4.02441818998587,13.685332996396,-40.25));
#42410=CARTESIAN_POINT('',(-4.02441818998591,13.685332996396,-43.75));
#42411=CARTESIAN_POINT('',(-4.25000000000042,13.685332996396,-40.0244181899854));
#42412=CARTESIAN_POINT('Origin',(-4.25000000000042,13.685332996396,-40.25));
#42413=CARTESIAN_POINT('',(-7.75000000000042,13.685332996396,-40.0244181899854));
#42414=CARTESIAN_POINT('',(-7.75000000000042,13.685332996396,-40.0244181899854));
#42415=CARTESIAN_POINT('',(-7.97558181001497,13.685332996396,-40.2499999999999));
#42416=CARTESIAN_POINT('Origin',(-7.75000000000042,13.685332996396,-40.2499999999999));
#42417=CARTESIAN_POINT('',(-7.97558181001499,13.685332996396,-42.2246586690628));
#42418=CARTESIAN_POINT('',(-7.975581810015,13.685332996396,-43.7499999999999));
#42419=CARTESIAN_POINT('Ctrl Pts',(-7.79068519860917,13.685332996396,-42.4465483343114));
#42420=CARTESIAN_POINT('Ctrl Pts',(-7.84252869002739,13.685332996396,-42.4370329095606));
#42421=CARTESIAN_POINT('Ctrl Pts',(-7.88965581112174,13.685332996396,-42.4094382707244));
#42422=CARTESIAN_POINT('Ctrl Pts',(-7.9233008284201,13.685332996396,-42.3690613155703));
#42423=CARTESIAN_POINT('Ctrl Pts',(-7.95694584571845,13.685332996396,-42.3286843604162));
#42424=CARTESIAN_POINT('Ctrl Pts',(-7.97558166976805,13.68533299838,-42.2771387938981));
#42425=CARTESIAN_POINT('Ctrl Pts',(-7.97558181001499,13.685332996396,-42.2246587886424));
#42426=CARTESIAN_POINT('',(-25.7500000000003,13.685332996396,-31.9755818100143));
#42427=CARTESIAN_POINT('',(-25.9755818100149,13.685332996396,-31.7499999999997));
#42428=CARTESIAN_POINT('Origin',(-25.7500000000003,13.685332996396,-31.7499999999997));
#42429=CARTESIAN_POINT('',(-22.2500000000003,13.685332996396,-31.9755818100143));
#42430=CARTESIAN_POINT('',(-25.7500000000003,13.685332996396,-31.9755818100143));
#42431=CARTESIAN_POINT('',(-22.0244181899858,13.685332996396,-31.7499999999998));
#42432=CARTESIAN_POINT('Origin',(-22.2500000000003,13.685332996396,-31.7499999999998));
#42433=CARTESIAN_POINT('',(-22.0244181899857,13.685332996396,-28.2499999999998));
#42434=CARTESIAN_POINT('',(-22.0244181899858,13.685332996396,-31.7499999999998));
#42435=CARTESIAN_POINT('',(-22.2500000000003,13.685332996396,-28.0244181899852));
#42436=CARTESIAN_POINT('Origin',(-22.2500000000003,13.685332996396,-28.2499999999998));
#42437=CARTESIAN_POINT('',(-25.7500000000003,13.685332996396,-28.0244181899852));
#42438=CARTESIAN_POINT('',(-25.7500000000003,13.685332996396,-28.0244181899852));
#42439=CARTESIAN_POINT('',(-25.9755818100148,13.685332996396,-28.2499999999997));
#42440=CARTESIAN_POINT('Origin',(-25.7500000000003,13.685332996396,-28.2499999999997));
#42441=CARTESIAN_POINT('',(-25.9755818100149,13.685332996396,-31.7499999999997));
#42442=CARTESIAN_POINT('',(-19.7500000000003,13.685332996396,-25.9755818100143));
#42443=CARTESIAN_POINT('',(-19.9755818100148,13.685332996396,-25.7499999999998));
#42444=CARTESIAN_POINT('Origin',(-19.7500000000003,13.685332996396,-25.7499999999998));
#42445=CARTESIAN_POINT('',(-16.2500000000003,13.685332996396,-25.9755818100144));
#42446=CARTESIAN_POINT('',(-19.7500000000003,13.685332996396,-25.9755818100143));
#42447=CARTESIAN_POINT('',(-16.0244181899857,13.685332996396,-25.7499999999998));
#42448=CARTESIAN_POINT('Origin',(-16.2500000000003,13.685332996396,-25.7499999999998));
#42449=CARTESIAN_POINT('',(-16.0244181899857,13.685332996396,-22.2499999999998));
#42450=CARTESIAN_POINT('',(-16.0244181899857,13.685332996396,-25.7499999999998));
#42451=CARTESIAN_POINT('',(-16.2500000000002,13.685332996396,-22.0244181899853));
#42452=CARTESIAN_POINT('Origin',(-16.2500000000002,13.685332996396,-22.2499999999998));
#42453=CARTESIAN_POINT('',(-19.7500000000002,13.685332996396,-22.0244181899852));
#42454=CARTESIAN_POINT('',(-19.7500000000002,13.685332996396,-22.0244181899852));
#42455=CARTESIAN_POINT('',(-19.9755818100148,13.685332996396,-22.2499999999998));
#42456=CARTESIAN_POINT('Origin',(-19.7500000000002,13.685332996396,-22.2499999999998));
#42457=CARTESIAN_POINT('',(-19.9755818100148,13.685332996396,-25.7499999999998));
#42458=CARTESIAN_POINT('',(-19.7500000000004,13.685332996396,-37.9755818100143));
#42459=CARTESIAN_POINT('',(-19.9755818100149,13.685332996396,-37.7499999999998));
#42460=CARTESIAN_POINT('Origin',(-19.7500000000004,13.685332996396,-37.7499999999998));
#42461=CARTESIAN_POINT('',(-16.2500000000004,13.685332996396,-37.9755818100144));
#42462=CARTESIAN_POINT('',(-19.7500000000004,13.685332996396,-37.9755818100143));
#42463=CARTESIAN_POINT('',(-16.0244181899858,13.685332996396,-37.7499999999998));
#42464=CARTESIAN_POINT('Origin',(-16.2500000000004,13.685332996396,-37.7499999999998));
#42465=CARTESIAN_POINT('',(-16.0244181899858,13.685332996396,-34.2499999999998));
#42466=CARTESIAN_POINT('',(-16.0244181899858,13.685332996396,-37.7499999999998));
#42467=CARTESIAN_POINT('',(-16.2500000000004,13.685332996396,-34.0244181899853));
#42468=CARTESIAN_POINT('Origin',(-16.2500000000004,13.685332996396,-34.2499999999998));
#42469=CARTESIAN_POINT('',(-19.7500000000004,13.685332996396,-34.0244181899852));
#42470=CARTESIAN_POINT('',(-19.7500000000004,13.685332996396,-34.0244181899852));
#42471=CARTESIAN_POINT('',(-19.9755818100149,13.685332996396,-34.2499999999998));
#42472=CARTESIAN_POINT('Origin',(-19.7500000000004,13.685332996396,-34.2499999999998));
#42473=CARTESIAN_POINT('',(-19.9755818100149,13.685332996396,-37.7499999999998));
#42474=CARTESIAN_POINT('',(-19.7500000000003,13.685332996396,-31.9755818100143));
#42475=CARTESIAN_POINT('',(-19.9755818100149,13.685332996396,-31.7499999999998));
#42476=CARTESIAN_POINT('Origin',(-19.7500000000003,13.685332996396,-31.7499999999998));
#42477=CARTESIAN_POINT('',(-16.2500000000003,13.685332996396,-31.9755818100144));
#42478=CARTESIAN_POINT('',(-19.7500000000003,13.685332996396,-31.9755818100143));
#42479=CARTESIAN_POINT('',(-16.0244181899858,13.685332996396,-31.7499999999998));
#42480=CARTESIAN_POINT('Origin',(-16.2500000000003,13.685332996396,-31.7499999999998));
#42481=CARTESIAN_POINT('',(-16.0244181899857,13.685332996396,-28.2499999999998));
#42482=CARTESIAN_POINT('',(-16.0244181899858,13.685332996396,-31.7499999999998));
#42483=CARTESIAN_POINT('',(-16.2500000000003,13.685332996396,-28.0244181899853));
#42484=CARTESIAN_POINT('Origin',(-16.2500000000003,13.685332996396,-28.2499999999998));
#42485=CARTESIAN_POINT('',(-19.7500000000003,13.685332996396,-28.0244181899852));
#42486=CARTESIAN_POINT('',(-19.7500000000003,13.685332996396,-28.0244181899852));
#42487=CARTESIAN_POINT('',(-19.9755818100148,13.685332996396,-28.2499999999998));
#42488=CARTESIAN_POINT('Origin',(-19.7500000000003,13.685332996396,-28.2499999999998));
#42489=CARTESIAN_POINT('',(-19.9755818100149,13.685332996396,-31.7499999999998));
#42490=CARTESIAN_POINT('',(-13.7500000000002,13.685332996396,-19.9755818100144));
#42491=CARTESIAN_POINT('',(-13.9755818100148,13.685332996396,-19.7499999999999));
#42492=CARTESIAN_POINT('Origin',(-13.7500000000002,13.685332996396,-19.7499999999999));
#42493=CARTESIAN_POINT('',(-10.2500000000002,13.685332996396,-19.9755818100144));
#42494=CARTESIAN_POINT('',(-13.7500000000002,13.685332996396,-19.9755818100144));
#42495=CARTESIAN_POINT('',(-10.0244181899857,13.685332996396,-19.7499999999999));
#42496=CARTESIAN_POINT('Origin',(-10.2500000000002,13.685332996396,-19.7499999999999));
#42497=CARTESIAN_POINT('',(-10.0244181899856,13.685332996396,-16.2499999999999));
#42498=CARTESIAN_POINT('',(-10.0244181899857,13.685332996396,-19.7499999999999));
#42499=CARTESIAN_POINT('',(-10.2500000000002,13.685332996396,-16.0244181899853));
#42500=CARTESIAN_POINT('Origin',(-10.2500000000002,13.685332996396,-16.2499999999999));
#42501=CARTESIAN_POINT('',(-13.7500000000002,13.685332996396,-16.0244181899853));
#42502=CARTESIAN_POINT('',(-13.7500000000002,13.685332996396,-16.0244181899853));
#42503=CARTESIAN_POINT('',(-13.9755818100147,13.685332996396,-16.2499999999999));
#42504=CARTESIAN_POINT('Origin',(-13.7500000000002,13.685332996396,-16.2499999999999));
#42505=CARTESIAN_POINT('',(-13.9755818100148,13.685332996396,-19.7499999999999));
#42506=CARTESIAN_POINT('',(-13.7500000000003,13.685332996396,-25.9755818100144));
#42507=CARTESIAN_POINT('',(-13.9755818100148,13.685332996396,-25.7499999999999));
#42508=CARTESIAN_POINT('Origin',(-13.7500000000003,13.685332996396,-25.7499999999999));
#42509=CARTESIAN_POINT('',(-10.2500000000003,13.685332996396,-25.9755818100144));
#42510=CARTESIAN_POINT('',(-13.7500000000003,13.685332996396,-25.9755818100144));
#42511=CARTESIAN_POINT('',(-10.0244181899857,13.685332996396,-25.7499999999999));
#42512=CARTESIAN_POINT('Origin',(-10.2500000000003,13.685332996396,-25.7499999999999));
#42513=CARTESIAN_POINT('',(-10.0244181899857,13.685332996396,-22.2499999999999));
#42514=CARTESIAN_POINT('',(-10.0244181899857,13.685332996396,-25.7499999999999));
#42515=CARTESIAN_POINT('',(-10.2500000000002,13.685332996396,-22.0244181899853));
#42516=CARTESIAN_POINT('Origin',(-10.2500000000002,13.685332996396,-22.2499999999999));
#42517=CARTESIAN_POINT('',(-13.7500000000002,13.685332996396,-22.0244181899853));
#42518=CARTESIAN_POINT('',(-13.7500000000002,13.685332996396,-22.0244181899853));
#42519=CARTESIAN_POINT('',(-13.9755818100148,13.685332996396,-22.2499999999999));
#42520=CARTESIAN_POINT('Origin',(-13.7500000000002,13.685332996396,-22.2499999999999));
#42521=CARTESIAN_POINT('',(-13.9755818100148,13.685332996396,-25.7499999999999));
#42522=CARTESIAN_POINT('',(-13.7500000000004,13.685332996396,-37.9755818100144));
#42523=CARTESIAN_POINT('',(-13.9755818100149,13.685332996396,-37.7499999999999));
#42524=CARTESIAN_POINT('Origin',(-13.7500000000004,13.685332996396,-37.7499999999999));
#42525=CARTESIAN_POINT('',(-10.2500000000004,13.685332996396,-37.9755818100144));
#42526=CARTESIAN_POINT('',(-13.7500000000004,13.685332996396,-37.9755818100144));
#42527=CARTESIAN_POINT('',(-10.0244181899859,13.685332996396,-37.7499999999999));
#42528=CARTESIAN_POINT('Origin',(-10.2500000000004,13.685332996396,-37.7499999999999));
#42529=CARTESIAN_POINT('',(-10.0244181899858,13.685332996396,-34.2499999999999));
#42530=CARTESIAN_POINT('',(-10.0244181899859,13.685332996396,-37.7499999999999));
#42531=CARTESIAN_POINT('',(-10.2500000000004,13.685332996396,-34.0244181899854));
#42532=CARTESIAN_POINT('Origin',(-10.2500000000004,13.685332996396,-34.2499999999999));
#42533=CARTESIAN_POINT('',(-13.7500000000004,13.685332996396,-34.0244181899853));
#42534=CARTESIAN_POINT('',(-13.7500000000004,13.685332996396,-34.0244181899853));
#42535=CARTESIAN_POINT('',(-13.9755818100149,13.685332996396,-34.2499999999999));
#42536=CARTESIAN_POINT('Origin',(-13.7500000000004,13.685332996396,-34.2499999999999));
#42537=CARTESIAN_POINT('',(-13.9755818100149,13.685332996396,-37.7499999999999));
#42538=CARTESIAN_POINT('',(-13.7500000000003,13.685332996396,-31.9755818100144));
#42539=CARTESIAN_POINT('',(-13.9755818100149,13.685332996396,-31.7499999999999));
#42540=CARTESIAN_POINT('Origin',(-13.7500000000003,13.685332996396,-31.7499999999999));
#42541=CARTESIAN_POINT('',(-10.2500000000003,13.685332996396,-31.9755818100144));
#42542=CARTESIAN_POINT('',(-13.7500000000003,13.685332996396,-31.9755818100144));
#42543=CARTESIAN_POINT('',(-10.0244181899858,13.685332996396,-31.7499999999999));
#42544=CARTESIAN_POINT('Origin',(-10.2500000000003,13.685332996396,-31.7499999999999));
#42545=CARTESIAN_POINT('',(-10.0244181899858,13.685332996396,-28.2499999999999));
#42546=CARTESIAN_POINT('',(-10.0244181899858,13.685332996396,-31.7499999999999));
#42547=CARTESIAN_POINT('',(-10.2500000000003,13.685332996396,-28.0244181899853));
#42548=CARTESIAN_POINT('Origin',(-10.2500000000003,13.685332996396,-28.2499999999999));
#42549=CARTESIAN_POINT('',(-13.7500000000003,13.685332996396,-28.0244181899853));
#42550=CARTESIAN_POINT('',(-13.7500000000003,13.685332996396,-28.0244181899853));
#42551=CARTESIAN_POINT('',(-13.9755818100148,13.685332996396,-28.2499999999999));
#42552=CARTESIAN_POINT('Origin',(-13.7500000000003,13.685332996396,-28.2499999999999));
#42553=CARTESIAN_POINT('',(-13.9755818100149,13.685332996396,-31.7499999999999));
#42554=CARTESIAN_POINT('',(-7.75000000000015,13.685332996396,-13.9755818100145));
#42555=CARTESIAN_POINT('',(-7.97558181001469,13.685332996396,-13.7499999999999));
#42556=CARTESIAN_POINT('Origin',(-7.75000000000014,13.685332996396,-13.7499999999999));
#42557=CARTESIAN_POINT('',(-4.25000000000015,13.685332996396,-13.9755818100145));
#42558=CARTESIAN_POINT('',(-7.75000000000015,13.685332996396,-13.9755818100145));
#42559=CARTESIAN_POINT('',(-4.0244181899856,13.685332996396,-13.75));
#42560=CARTESIAN_POINT('Origin',(-4.25000000000014,13.685332996396,-13.75));
#42561=CARTESIAN_POINT('',(-4.02441818998556,13.685332996396,-10.25));
#42562=CARTESIAN_POINT('',(-4.0244181899856,13.685332996396,-13.75));
#42563=CARTESIAN_POINT('',(-4.25000000000011,13.685332996396,-10.0244181899854));
#42564=CARTESIAN_POINT('Origin',(-4.25000000000011,13.685332996396,-10.25));
#42565=CARTESIAN_POINT('',(-7.7500000000001,13.685332996396,-10.0244181899854));
#42566=CARTESIAN_POINT('',(-7.7500000000001,13.685332996396,-10.0244181899854));
#42567=CARTESIAN_POINT('',(-7.97558181001465,13.685332996396,-10.2499999999999));
#42568=CARTESIAN_POINT('Origin',(-7.75000000000011,13.685332996396,-10.2499999999999));
#42569=CARTESIAN_POINT('',(-7.97558181001469,13.685332996396,-13.7499999999999));
#42570=CARTESIAN_POINT('',(-7.75000000000021,13.685332996396,-19.9755818100145));
#42571=CARTESIAN_POINT('',(-7.97558181001475,13.685332996396,-19.7499999999999));
#42572=CARTESIAN_POINT('Origin',(-7.75000000000021,13.685332996396,-19.7499999999999));
#42573=CARTESIAN_POINT('',(-4.25000000000021,13.685332996396,-19.9755818100145));
#42574=CARTESIAN_POINT('',(-7.75000000000021,13.685332996396,-19.9755818100145));
#42575=CARTESIAN_POINT('',(-4.02441818998566,13.685332996396,-19.75));
#42576=CARTESIAN_POINT('Origin',(-4.25000000000021,13.685332996396,-19.75));
#42577=CARTESIAN_POINT('',(-4.02441818998562,13.685332996396,-16.25));
#42578=CARTESIAN_POINT('',(-4.02441818998566,13.685332996396,-19.75));
#42579=CARTESIAN_POINT('',(-4.25000000000017,13.685332996396,-16.0244181899854));
#42580=CARTESIAN_POINT('Origin',(-4.25000000000017,13.685332996396,-16.25));
#42581=CARTESIAN_POINT('',(-7.75000000000017,13.685332996396,-16.0244181899854));
#42582=CARTESIAN_POINT('',(-7.75000000000017,13.685332996396,-16.0244181899854));
#42583=CARTESIAN_POINT('',(-7.97558181001471,13.685332996396,-16.2499999999999));
#42584=CARTESIAN_POINT('Origin',(-7.75000000000017,13.685332996396,-16.2499999999999));
#42585=CARTESIAN_POINT('',(-7.97558181001475,13.685332996396,-19.7499999999999));
#42586=CARTESIAN_POINT('',(-7.75000000000027,13.685332996396,-25.9755818100145));
#42587=CARTESIAN_POINT('',(-7.97558181001481,13.685332996396,-25.7499999999999));
#42588=CARTESIAN_POINT('Origin',(-7.75000000000027,13.685332996396,-25.7499999999999));
#42589=CARTESIAN_POINT('',(-4.25000000000027,13.685332996396,-25.9755818100145));
#42590=CARTESIAN_POINT('',(-7.75000000000027,13.685332996396,-25.9755818100145));
#42591=CARTESIAN_POINT('',(-4.02441818998572,13.685332996396,-25.75));
#42592=CARTESIAN_POINT('Origin',(-4.25000000000027,13.685332996396,-25.75));
#42593=CARTESIAN_POINT('',(-4.02441818998569,13.685332996396,-22.25));
#42594=CARTESIAN_POINT('',(-4.02441818998572,13.685332996396,-25.75));
#42595=CARTESIAN_POINT('',(-4.25000000000023,13.685332996396,-22.0244181899854));
#42596=CARTESIAN_POINT('Origin',(-4.25000000000023,13.685332996396,-22.25));
#42597=CARTESIAN_POINT('',(-7.75000000000023,13.685332996396,-22.0244181899854));
#42598=CARTESIAN_POINT('',(-7.75000000000023,13.685332996396,-22.0244181899854));
#42599=CARTESIAN_POINT('',(-7.97558181001478,13.685332996396,-22.2499999999999));
#42600=CARTESIAN_POINT('Origin',(-7.75000000000023,13.685332996396,-22.2499999999999));
#42601=CARTESIAN_POINT('',(-7.97558181001481,13.685332996396,-25.7499999999999));
#42602=CARTESIAN_POINT('',(-7.7500000000004,13.685332996396,-37.9755818100145));
#42603=CARTESIAN_POINT('',(-7.97558181001494,13.685332996396,-37.7499999999999));
#42604=CARTESIAN_POINT('Origin',(-7.7500000000004,13.685332996396,-37.7499999999999));
#42605=CARTESIAN_POINT('',(-4.2500000000004,13.685332996396,-37.9755818100145));
#42606=CARTESIAN_POINT('',(-7.7500000000004,13.685332996396,-37.9755818100145));
#42607=CARTESIAN_POINT('',(-4.02441818998585,13.685332996396,-37.75));
#42608=CARTESIAN_POINT('Origin',(-4.2500000000004,13.685332996396,-37.75));
#42609=CARTESIAN_POINT('',(-4.02441818998581,13.685332996396,-34.25));
#42610=CARTESIAN_POINT('',(-4.02441818998585,13.685332996396,-37.75));
#42611=CARTESIAN_POINT('',(-4.25000000000036,13.685332996396,-34.0244181899854));
#42612=CARTESIAN_POINT('Origin',(-4.25000000000036,13.685332996396,-34.25));
#42613=CARTESIAN_POINT('',(-7.75000000000036,13.685332996396,-34.0244181899854));
#42614=CARTESIAN_POINT('',(-7.75000000000036,13.685332996396,-34.0244181899854));
#42615=CARTESIAN_POINT('',(-7.9755818100149,13.685332996396,-34.2499999999999));
#42616=CARTESIAN_POINT('Origin',(-7.75000000000036,13.685332996396,-34.2499999999999));
#42617=CARTESIAN_POINT('',(-7.97558181001494,13.685332996396,-37.7499999999999));
#42618=CARTESIAN_POINT('',(-7.75000000000033,13.685332996396,-31.9755818100145));
#42619=CARTESIAN_POINT('',(-7.97558181001488,13.685332996396,-31.7499999999999));
#42620=CARTESIAN_POINT('Origin',(-7.75000000000033,13.685332996396,-31.7499999999999));
#42621=CARTESIAN_POINT('',(-4.25000000000033,13.685332996396,-31.9755818100145));
#42622=CARTESIAN_POINT('',(-7.75000000000033,13.685332996396,-31.9755818100145));
#42623=CARTESIAN_POINT('',(-4.02441818998579,13.685332996396,-31.75));
#42624=CARTESIAN_POINT('Origin',(-4.25000000000033,13.685332996396,-31.75));
#42625=CARTESIAN_POINT('',(-4.02441818998575,13.685332996396,-28.25));
#42626=CARTESIAN_POINT('',(-4.02441818998579,13.685332996396,-31.75));
#42627=CARTESIAN_POINT('',(-4.25000000000029,13.685332996396,-28.0244181899854));
#42628=CARTESIAN_POINT('Origin',(-4.2500000000003,13.685332996396,-28.25));
#42629=CARTESIAN_POINT('',(-7.75000000000029,13.685332996396,-28.0244181899854));
#42630=CARTESIAN_POINT('',(-7.75000000000029,13.685332996396,-28.0244181899854));
#42631=CARTESIAN_POINT('',(-7.97558181001484,13.685332996396,-28.2499999999999));
#42632=CARTESIAN_POINT('Origin',(-7.7500000000003,13.685332996396,-28.2499999999999));
#42633=CARTESIAN_POINT('',(-7.97558181001488,13.685332996396,-31.7499999999999));
#42634=CARTESIAN_POINT('',(-28.0244181899854,13.685332996396,28.2500000000001));
#42635=CARTESIAN_POINT('',(-28.25,13.685332996396,28.0244181899855));
#42636=CARTESIAN_POINT('Origin',(-28.25,13.685332996396,28.25));
#42637=CARTESIAN_POINT('',(-28.0244181899853,13.685332996396,31.7500000000001));
#42638=CARTESIAN_POINT('',(-28.0244181899853,13.685332996396,31.7500000000001));
#42639=CARTESIAN_POINT('',(-28.2499999999999,13.685332996396,31.9755818100146));
#42640=CARTESIAN_POINT('Origin',(-28.2499999999999,13.685332996396,31.7500000000001));
#42641=CARTESIAN_POINT('',(-28.894981954155,13.685332996396,31.9755818100146));
#42642=CARTESIAN_POINT('',(-31.7499999999999,13.685332996396,31.9755818100147));
#42643=CARTESIAN_POINT('',(-29.0468988826681,13.685332996396,31.9167966227959));
#42644=CARTESIAN_POINT('Origin',(-28.9046688260835,13.685332983535,31.7746601528144));
#42645=CARTESIAN_POINT('',(-31.9167966227958,13.685332996396,29.0468988826682));
#42646=CARTESIAN_POINT('Origin',(0.,13.685332996396,0.));
#42647=CARTESIAN_POINT('',(-31.9755818100145,13.685332996396,28.8949819541551));
#42648=CARTESIAN_POINT('Origin',(-31.7746601528143,13.685332983535,28.9046688260836));
#42649=CARTESIAN_POINT('',(-31.9755818100145,13.685332996396,28.25));
#42650=CARTESIAN_POINT('',(-31.9755818100145,13.685332996396,31.75));
#42651=CARTESIAN_POINT('',(-31.75,13.685332996396,28.0244181899855));
#42652=CARTESIAN_POINT('Origin',(-31.75,13.685332996396,28.25));
#42653=CARTESIAN_POINT('',(-31.75,13.685332996396,28.0244181899855));
#42654=CARTESIAN_POINT('',(-22.0244181899854,13.685332996396,22.2500000000001));
#42655=CARTESIAN_POINT('',(-22.25,13.685332996396,22.0244181899855));
#42656=CARTESIAN_POINT('Origin',(-22.25,13.685332996396,22.25));
#42657=CARTESIAN_POINT('',(-22.0244181899854,13.685332996396,25.7500000000001));
#42658=CARTESIAN_POINT('',(-22.0244181899854,13.685332996396,25.7500000000001));
#42659=CARTESIAN_POINT('',(-22.2499999999999,13.685332996396,25.9755818100146));
#42660=CARTESIAN_POINT('Origin',(-22.2499999999999,13.685332996396,25.7500000000001));
#42661=CARTESIAN_POINT('',(-25.7499999999999,13.685332996396,25.9755818100146));
#42662=CARTESIAN_POINT('',(-25.7499999999999,13.685332996396,25.9755818100146));
#42663=CARTESIAN_POINT('',(-25.9755818100146,13.685332996396,25.75));
#42664=CARTESIAN_POINT('Origin',(-25.75,13.685332996396,25.75));
#42665=CARTESIAN_POINT('',(-25.9755818100146,13.685332996396,22.25));
#42666=CARTESIAN_POINT('',(-25.9755818100146,13.685332996396,25.75));
#42667=CARTESIAN_POINT('',(-25.75,13.685332996396,22.0244181899855));
#42668=CARTESIAN_POINT('Origin',(-25.75,13.685332996396,22.25));
#42669=CARTESIAN_POINT('',(-25.75,13.685332996396,22.0244181899855));
#42670=CARTESIAN_POINT('',(-16.0244181899854,13.685332996396,16.2500000000001));
#42671=CARTESIAN_POINT('',(-16.25,13.685332996396,16.0244181899855));
#42672=CARTESIAN_POINT('Origin',(-16.25,13.685332996396,16.25));
#42673=CARTESIAN_POINT('',(-16.0244181899854,13.685332996396,19.7500000000001));
#42674=CARTESIAN_POINT('',(-16.0244181899854,13.685332996396,19.7500000000001));
#42675=CARTESIAN_POINT('',(-16.2499999999999,13.685332996396,19.9755818100146));
#42676=CARTESIAN_POINT('Origin',(-16.2499999999999,13.685332996396,19.7500000000001));
#42677=CARTESIAN_POINT('',(-19.7499999999999,13.685332996396,19.9755818100146));
#42678=CARTESIAN_POINT('',(-19.7499999999999,13.685332996396,19.9755818100146));
#42679=CARTESIAN_POINT('',(-19.9755818100145,13.685332996396,19.75));
#42680=CARTESIAN_POINT('Origin',(-19.75,13.685332996396,19.75));
#42681=CARTESIAN_POINT('',(-19.9755818100145,13.685332996396,16.25));
#42682=CARTESIAN_POINT('',(-19.9755818100145,13.685332996396,19.75));
#42683=CARTESIAN_POINT('',(-19.75,13.685332996396,16.0244181899855));
#42684=CARTESIAN_POINT('Origin',(-19.75,13.685332996396,16.25));
#42685=CARTESIAN_POINT('',(-19.75,13.685332996396,16.0244181899855));
#42686=CARTESIAN_POINT('',(-10.0244181899854,13.685332996396,10.25));
#42687=CARTESIAN_POINT('',(-10.25,13.685332996396,10.0244181899855));
#42688=CARTESIAN_POINT('Origin',(-10.25,13.685332996396,10.25));
#42689=CARTESIAN_POINT('',(-10.0244181899854,13.685332996396,13.75));
#42690=CARTESIAN_POINT('',(-10.0244181899854,13.685332996396,13.75));
#42691=CARTESIAN_POINT('',(-10.25,13.685332996396,13.9755818100146));
#42692=CARTESIAN_POINT('Origin',(-10.25,13.685332996396,13.75));
#42693=CARTESIAN_POINT('',(-13.75,13.685332996396,13.9755818100146));
#42694=CARTESIAN_POINT('',(-13.75,13.685332996396,13.9755818100146));
#42695=CARTESIAN_POINT('',(-13.9755818100145,13.685332996396,13.75));
#42696=CARTESIAN_POINT('Origin',(-13.75,13.685332996396,13.75));
#42697=CARTESIAN_POINT('',(-13.9755818100145,13.685332996396,10.25));
#42698=CARTESIAN_POINT('',(-13.9755818100145,13.685332996396,13.75));
#42699=CARTESIAN_POINT('',(-13.75,13.685332996396,10.0244181899855));
#42700=CARTESIAN_POINT('Origin',(-13.75,13.685332996396,10.25));
#42701=CARTESIAN_POINT('',(-13.75,13.685332996396,10.0244181899855));
#42702=CARTESIAN_POINT('',(-16.0244181899855,13.685332996396,1.75));
#42703=CARTESIAN_POINT('',(-16.0244181899855,13.685332996396,-1.75));
#42704=CARTESIAN_POINT('',(-16.0244181899855,13.685332996396,-1.75));
#42705=CARTESIAN_POINT('',(-16.25,13.685332996396,1.97558181001455));
#42706=CARTESIAN_POINT('Origin',(-16.25,13.685332996396,1.75));
#42707=CARTESIAN_POINT('',(-19.75,13.685332996396,1.97558181001455));
#42708=CARTESIAN_POINT('',(-19.75,13.685332996396,1.97558181001455));
#42709=CARTESIAN_POINT('',(-19.9755818100145,13.685332996396,1.75));
#42710=CARTESIAN_POINT('Origin',(-19.75,13.685332996396,1.75));
#42711=CARTESIAN_POINT('',(-19.9755818100145,13.685332996396,-1.75));
#42712=CARTESIAN_POINT('',(-19.9755818100145,13.685332996396,-1.75));
#42713=CARTESIAN_POINT('',(-19.75,13.685332996396,-1.97558181001455));
#42714=CARTESIAN_POINT('Origin',(-19.75,13.685332996396,-1.75));
#42715=CARTESIAN_POINT('',(-16.25,13.685332996396,-1.97558181001455));
#42716=CARTESIAN_POINT('',(-19.75,13.685332996396,-1.97558181001455));
#42717=CARTESIAN_POINT('Origin',(-16.25,13.685332996396,-1.75));
#42718=CARTESIAN_POINT('',(-10.0244181899855,13.685332996396,1.75));
#42719=CARTESIAN_POINT('',(-10.0244181899855,13.685332996396,-1.75));
#42720=CARTESIAN_POINT('',(-10.0244181899855,13.685332996396,-1.75));
#42721=CARTESIAN_POINT('',(-10.25,13.685332996396,1.97558181001455));
#42722=CARTESIAN_POINT('Origin',(-10.25,13.685332996396,1.75));
#42723=CARTESIAN_POINT('',(-13.75,13.685332996396,1.97558181001455));
#42724=CARTESIAN_POINT('',(-13.75,13.685332996396,1.97558181001455));
#42725=CARTESIAN_POINT('',(-13.9755818100145,13.685332996396,1.75));
#42726=CARTESIAN_POINT('Origin',(-13.75,13.685332996396,1.75));
#42727=CARTESIAN_POINT('',(-13.9755818100145,13.685332996396,-1.75));
#42728=CARTESIAN_POINT('',(-13.9755818100145,13.685332996396,-1.75));
#42729=CARTESIAN_POINT('',(-13.75,13.685332996396,-1.97558181001455));
#42730=CARTESIAN_POINT('Origin',(-13.75,13.685332996396,-1.75));
#42731=CARTESIAN_POINT('',(-10.25,13.685332996396,-1.97558181001455));
#42732=CARTESIAN_POINT('',(-13.75,13.685332996396,-1.97558181001455));
#42733=CARTESIAN_POINT('Origin',(-10.25,13.685332996396,-1.75));
#42734=CARTESIAN_POINT('',(-22.0244181899855,13.685332996396,1.75));
#42735=CARTESIAN_POINT('',(-22.0244181899855,13.685332996396,-1.75));
#42736=CARTESIAN_POINT('',(-22.0244181899855,13.685332996396,-1.75));
#42737=CARTESIAN_POINT('',(-22.25,13.685332996396,1.97558181001455));
#42738=CARTESIAN_POINT('Origin',(-22.25,13.685332996396,1.75));
#42739=CARTESIAN_POINT('',(-25.75,13.685332996396,1.97558181001455));
#42740=CARTESIAN_POINT('',(-25.75,13.685332996396,1.97558181001455));
#42741=CARTESIAN_POINT('',(-25.9755818100146,13.685332996396,1.75));
#42742=CARTESIAN_POINT('Origin',(-25.75,13.685332996396,1.75));
#42743=CARTESIAN_POINT('',(-25.9755818100146,13.685332996396,-1.75));
#42744=CARTESIAN_POINT('',(-25.9755818100146,13.685332996396,-1.75));
#42745=CARTESIAN_POINT('',(-25.75,13.685332996396,-1.97558181001455));
#42746=CARTESIAN_POINT('Origin',(-25.75,13.685332996396,-1.75));
#42747=CARTESIAN_POINT('',(-22.25,13.685332996396,-1.97558181001455));
#42748=CARTESIAN_POINT('',(-25.75,13.685332996396,-1.97558181001455));
#42749=CARTESIAN_POINT('Origin',(-22.25,13.685332996396,-1.75));
#42750=CARTESIAN_POINT('',(-28.0244181899855,13.685332996396,1.75));
#42751=CARTESIAN_POINT('',(-28.0244181899855,13.685332996396,-1.75));
#42752=CARTESIAN_POINT('',(-28.0244181899855,13.685332996396,-1.75));
#42753=CARTESIAN_POINT('',(-28.25,13.685332996396,1.97558181001455));
#42754=CARTESIAN_POINT('Origin',(-28.25,13.685332996396,1.75));
#42755=CARTESIAN_POINT('',(-31.75,13.685332996396,1.97558181001455));
#42756=CARTESIAN_POINT('',(-31.75,13.685332996396,1.97558181001455));
#42757=CARTESIAN_POINT('',(-31.9755818100145,13.685332996396,1.75));
#42758=CARTESIAN_POINT('Origin',(-31.75,13.685332996396,1.75));
#42759=CARTESIAN_POINT('',(-31.9755818100145,13.685332996396,-1.75));
#42760=CARTESIAN_POINT('',(-31.9755818100145,13.685332996396,-1.75));
#42761=CARTESIAN_POINT('',(-31.75,13.685332996396,-1.97558181001455));
#42762=CARTESIAN_POINT('Origin',(-31.75,13.685332996396,-1.75));
#42763=CARTESIAN_POINT('',(-28.25,13.685332996396,-1.97558181001455));
#42764=CARTESIAN_POINT('',(-31.75,13.685332996396,-1.97558181001455));
#42765=CARTESIAN_POINT('Origin',(-28.25,13.685332996396,-1.75));
#42766=CARTESIAN_POINT('',(-34.0244181899855,13.685332996396,1.75));
#42767=CARTESIAN_POINT('',(-34.0244181899855,13.685332996396,-1.75));
#42768=CARTESIAN_POINT('',(-34.0244181899855,13.685332996396,-1.75));
#42769=CARTESIAN_POINT('',(-34.25,13.685332996396,1.97558181001455));
#42770=CARTESIAN_POINT('Origin',(-34.25,13.685332996396,1.75));
#42771=CARTESIAN_POINT('',(-37.75,13.685332996396,1.97558181001455));
#42772=CARTESIAN_POINT('',(-37.75,13.685332996396,1.97558181001455));
#42773=CARTESIAN_POINT('',(-37.9755818100146,13.685332996396,1.75));
#42774=CARTESIAN_POINT('Origin',(-37.75,13.685332996396,1.75));
#42775=CARTESIAN_POINT('',(-37.9755818100146,13.685332996396,-1.75));
#42776=CARTESIAN_POINT('',(-37.9755818100146,13.685332996396,-1.75));
#42777=CARTESIAN_POINT('',(-37.75,13.685332996396,-1.97558181001455));
#42778=CARTESIAN_POINT('Origin',(-37.75,13.685332996396,-1.75));
#42779=CARTESIAN_POINT('',(-34.25,13.685332996396,-1.97558181001455));
#42780=CARTESIAN_POINT('',(-37.75,13.685332996396,-1.97558181001455));
#42781=CARTESIAN_POINT('Origin',(-34.25,13.685332996396,-1.75));
#42782=CARTESIAN_POINT('',(-40.0244181899855,13.685332996396,1.75));
#42783=CARTESIAN_POINT('',(-40.0244181899855,13.685332996396,-1.75));
#42784=CARTESIAN_POINT('',(-40.0244181899855,13.685332996396,-1.75));
#42785=CARTESIAN_POINT('',(-40.25,13.685332996396,1.97558181001455));
#42786=CARTESIAN_POINT('Origin',(-40.25,13.685332996396,1.75));
#42787=CARTESIAN_POINT('',(-42.8953043447347,13.6853329930983,1.97558067113343));
#42788=CARTESIAN_POINT('',(-43.75,13.685332996396,1.97558181001455));
#42789=CARTESIAN_POINT('',(-43.1197125083757,13.685332996396,1.75915734256194));
#42790=CARTESIAN_POINT('Ctrl Pts',(-43.1197125083757,13.685332996396,1.75915734256194));
#42791=CARTESIAN_POINT('Ctrl Pts',(-43.1173439465347,13.685332996396,1.81721252392754));
#42792=CARTESIAN_POINT('Ctrl Pts',(-43.0919013531587,13.685332996396,1.87302842434035));
#42793=CARTESIAN_POINT('Ctrl Pts',(-43.0504944560233,13.685332996396,1.91276360078838));
#42794=CARTESIAN_POINT('Ctrl Pts',(-43.0093249536293,13.685332996396,1.95227096683299));
#42795=CARTESIAN_POINT('Ctrl Pts',(-42.9524891253735,13.685332996396,1.97531643068851));
#42796=CARTESIAN_POINT('Ctrl Pts',(-42.8953043480232,13.685332996396,1.97557953310509));
#42797=CARTESIAN_POINT('',(-43.1197125083757,13.685332996396,-1.75915734256194));
#42798=CARTESIAN_POINT('Origin',(0.,13.685332996396,0.));
#42799=CARTESIAN_POINT('',(-42.8953043447347,13.6853329930983,-1.97558067113343));
#42800=CARTESIAN_POINT('Ctrl Pts',(-43.1197125083757,13.685332996396,-1.75915734256194));
#42801=CARTESIAN_POINT('Ctrl Pts',(-43.1173439465347,13.685332996396,-1.81721252392754));
#42802=CARTESIAN_POINT('Ctrl Pts',(-43.0919013531587,13.685332996396,-1.87302842434034));
#42803=CARTESIAN_POINT('Ctrl Pts',(-43.0504944560233,13.685332996396,-1.91276360078837));
#42804=CARTESIAN_POINT('Ctrl Pts',(-43.0093249536293,13.685332996396,-1.95227096683298));
#42805=CARTESIAN_POINT('Ctrl Pts',(-42.9524891253735,13.685332996396,-1.9753164306885));
#42806=CARTESIAN_POINT('Ctrl Pts',(-42.8953043480232,13.685332996396,-1.97557953310508));
#42807=CARTESIAN_POINT('',(-40.25,13.685332996396,-1.97558181001455));
#42808=CARTESIAN_POINT('',(-43.75,13.685332996396,-1.97558181001455));
#42809=CARTESIAN_POINT('Origin',(-40.25,13.685332996396,-1.75));
#42810=CARTESIAN_POINT('',(-4.02441818998545,13.685332996396,1.75));
#42811=CARTESIAN_POINT('',(-4.02441818998545,13.685332996396,-1.75));
#42812=CARTESIAN_POINT('',(-4.02441818998545,13.685332996396,-1.75));
#42813=CARTESIAN_POINT('',(-4.25,13.685332996396,1.97558181001455));
#42814=CARTESIAN_POINT('Origin',(-4.25,13.685332996396,1.75));
#42815=CARTESIAN_POINT('',(-7.75,13.685332996396,1.97558181001455));
#42816=CARTESIAN_POINT('',(-7.75,13.685332996396,1.97558181001455));
#42817=CARTESIAN_POINT('',(-7.97558181001455,13.685332996396,1.75));
#42818=CARTESIAN_POINT('Origin',(-7.75,13.685332996396,1.75));
#42819=CARTESIAN_POINT('',(-7.97558181001455,13.685332996396,-1.75));
#42820=CARTESIAN_POINT('',(-7.97558181001455,13.685332996396,-1.75));
#42821=CARTESIAN_POINT('',(-7.75,13.685332996396,-1.97558181001455));
#42822=CARTESIAN_POINT('Origin',(-7.75,13.685332996396,-1.75));
#42823=CARTESIAN_POINT('',(-4.25,13.685332996396,-1.97558181001455));
#42824=CARTESIAN_POINT('',(-7.75,13.685332996396,-1.97558181001455));
#42825=CARTESIAN_POINT('Origin',(-4.25,13.685332996396,-1.75));
#42826=CARTESIAN_POINT('',(-34.5305242102408,13.685332996396,-25.885268766749));
#42827=CARTESIAN_POINT('',(-36.9069587811206,13.685332996396,-22.366954081625));
#42828=CARTESIAN_POINT('Origin',(0.,13.685332996396,0.));
#42829=CARTESIAN_POINT('',(-34.3499698402956,13.685332996396,-25.9755818100145));
#42830=CARTESIAN_POINT('Ctrl Pts',(-34.5305242102408,13.685332996396,-25.885268766749));
#42831=CARTESIAN_POINT('Ctrl Pts',(-34.5200066253867,13.685332996396,-25.8992989946565));
#42832=CARTESIAN_POINT('Ctrl Pts',(-34.5078548784223,13.6853329963987,-25.912022552363));
#42833=CARTESIAN_POINT('Ctrl Pts',(-34.4809893576982,13.6853329963987,-25.9342960856016));
#42834=CARTESIAN_POINT('Ctrl Pts',(-34.4663683751951,13.6853329963987,-25.9438181609827));
#42835=CARTESIAN_POINT('Ctrl Pts',(-34.4352835467234,13.6853329963987,-25.9593662277637));
#42836=CARTESIAN_POINT('Ctrl Pts',(-34.4188691485232,13.6853329963987,-25.965361132279));
#42837=CARTESIAN_POINT('Ctrl Pts',(-34.3849307012328,13.6853329963987,-25.97349151162));
#42838=CARTESIAN_POINT('Ctrl Pts',(-34.3674804919031,13.685332996396,-25.9755817632062));
#42839=CARTESIAN_POINT('Ctrl Pts',(-34.3499700010595,13.685332996396,-25.9755818100145));
#42840=CARTESIAN_POINT('',(-34.25,13.685332996396,-25.9755818100146));
#42841=CARTESIAN_POINT('',(-37.75,13.685332996396,-25.9755818100146));
#42842=CARTESIAN_POINT('',(-34.0244181899855,13.685332996396,-25.75));
#42843=CARTESIAN_POINT('Origin',(-34.25,13.685332996396,-25.75));
#42844=CARTESIAN_POINT('',(-34.0244181899855,13.685332996396,-22.25));
#42845=CARTESIAN_POINT('',(-34.0244181899855,13.685332996396,-25.75));
#42846=CARTESIAN_POINT('',(-34.25,13.685332996396,-22.0244181899855));
#42847=CARTESIAN_POINT('Origin',(-34.25,13.685332996396,-22.25));
#42848=CARTESIAN_POINT('',(-36.714085775646,13.685332996396,-22.0244181899854));
#42849=CARTESIAN_POINT('',(-37.75,13.685332996396,-22.0244181899855));
#42850=CARTESIAN_POINT('Ctrl Pts',(-36.7140857763057,13.685332996396,-22.0244181899854));
#42851=CARTESIAN_POINT('Ctrl Pts',(-36.754084877245,13.685332997209,-22.0244182164865));
#42852=CARTESIAN_POINT('Ctrl Pts',(-36.7938641217927,13.685332996396,-22.0353025785806));
#42853=CARTESIAN_POINT('Ctrl Pts',(-36.8280838947681,13.685332996396,-22.0553471857052));
#42854=CARTESIAN_POINT('Ctrl Pts',(-36.8623036677435,13.685332996396,-22.0753917928298));
#42855=CARTESIAN_POINT('Ctrl Pts',(-36.8910796084173,13.685332996396,-22.1045899064317));
#42856=CARTESIAN_POINT('Ctrl Pts',(-36.9106359969255,13.685332996396,-22.1393364629774));
#42857=CARTESIAN_POINT('Ctrl Pts',(-36.9301923854338,13.685332996396,-22.174083019523));
#42858=CARTESIAN_POINT('Ctrl Pts',(-36.9402546058739,13.685332996396,-22.2141206541726));
#42859=CARTESIAN_POINT('Ctrl Pts',(-36.9396050279048,13.685332996396,-22.2536952105404));
#42860=CARTESIAN_POINT('Ctrl Pts',(-36.9389554499357,13.685332996396,-22.2932697669083));
#42861=CARTESIAN_POINT('Ctrl Pts',(-36.9275326108776,13.685332996396,-22.3330056926635));
#42862=CARTESIAN_POINT('Ctrl Pts',(-36.9069587811206,13.685332996396,-22.366954081625));
#42863=CARTESIAN_POINT('',(-40.8821558584252,13.685332996396,-13.8222130546555));
#42864=CARTESIAN_POINT('',(-41.9074446817176,13.685332996396,-10.3038983695316));
#42865=CARTESIAN_POINT('Origin',(0.,13.685332996396,0.));
#42866=CARTESIAN_POINT('',(-40.6684316106888,13.685332996396,-13.9755818100145));
#42867=CARTESIAN_POINT('Ctrl Pts',(-40.8821558584273,13.6853329963961,-13.8222130546567));
#42868=CARTESIAN_POINT('Ctrl Pts',(-40.8670451246225,13.685332996396,-13.8669060182705));
#42869=CARTESIAN_POINT('Ctrl Pts',(-40.8378863014117,13.685332996396,-13.9061001212851));
#42870=CARTESIAN_POINT('Ctrl Pts',(-40.7997959829941,13.685332996396,-13.9333847006351));
#42871=CARTESIAN_POINT('Ctrl Pts',(-40.7617056645766,13.685332996396,-13.9606692799852));
#42872=CARTESIAN_POINT('Ctrl Pts',(-40.7153716660836,13.685333000624,-13.9755816845071));
#42873=CARTESIAN_POINT('Ctrl Pts',(-40.6684318962847,13.685332996396,-13.9755818100145));
#42874=CARTESIAN_POINT('',(-40.25,13.685332996396,-13.9755818100145));
#42875=CARTESIAN_POINT('',(-43.75,13.685332996396,-13.9755818100145));
#42876=CARTESIAN_POINT('',(-40.0244181899855,13.685332996396,-13.75));
#42877=CARTESIAN_POINT('Origin',(-40.25,13.685332996396,-13.75));
#42878=CARTESIAN_POINT('',(-40.0244181899855,13.685332996396,-10.25));
#42879=CARTESIAN_POINT('',(-40.0244181899855,13.685332996396,-13.75));
#42880=CARTESIAN_POINT('',(-40.25,13.685332996396,-10.0244181899855));
#42881=CARTESIAN_POINT('Origin',(-40.25,13.685332996396,-10.25));
#42882=CARTESIAN_POINT('',(-41.6884060514864,13.685332996396,-10.0244181899857));
#42883=CARTESIAN_POINT('',(-43.75,13.685332996396,-10.0244181899855));
#42884=CARTESIAN_POINT('Ctrl Pts',(-41.6884062733934,13.685332996396,-10.0244181899863));
#42885=CARTESIAN_POINT('Ctrl Pts',(-41.7571033670528,13.6853329939054,-10.0244183936536));
#42886=CARTESIAN_POINT('Ctrl Pts',(-41.824207251865,13.685332996396,-10.0575127410175));
#42887=CARTESIAN_POINT('Ctrl Pts',(-41.8660442416264,13.685332996396,-10.1109828206471));
#42888=CARTESIAN_POINT('Ctrl Pts',(-41.9078812313879,13.685332996396,-10.1644529002766));
#42889=CARTESIAN_POINT('Ctrl Pts',(-41.9237717267708,13.685332996396,-10.2374931520764));
#42890=CARTESIAN_POINT('Ctrl Pts',(-41.9074446817176,13.685332996396,-10.3038983695315));
#42891=CARTESIAN_POINT('',(-42.4465483343114,13.685332996396,-7.79068519860871));
#42892=CARTESIAN_POINT('',(-42.9435803299674,13.685332996396,-4.27237051348477));
#42893=CARTESIAN_POINT('Origin',(0.,13.685332996396,0.));
#42894=CARTESIAN_POINT('',(-42.2246586690629,13.685332996396,-7.97558181001455));
#42895=CARTESIAN_POINT('Ctrl Pts',(-42.4465483343114,13.685332996396,-7.79068519860873));
#42896=CARTESIAN_POINT('Ctrl Pts',(-42.4370329095607,13.685332996396,-7.84252869002695));
#42897=CARTESIAN_POINT('Ctrl Pts',(-42.4094382707245,13.685332996396,-7.88965581112129));
#42898=CARTESIAN_POINT('Ctrl Pts',(-42.3690613155704,13.685332996396,-7.92330082841964));
#42899=CARTESIAN_POINT('Ctrl Pts',(-42.3286843604163,13.685332996396,-7.956945845718));
#42900=CARTESIAN_POINT('Ctrl Pts',(-42.2771387938982,13.68533299838,-7.97558166976761));
#42901=CARTESIAN_POINT('Ctrl Pts',(-42.2246587886425,13.685332996396,-7.97558181001455));
#42902=CARTESIAN_POINT('',(-40.25,13.685332996396,-7.97558181001455));
```
