## Supplementary Material 4 for "De novo Powered Air-Purifying Respirator Design and Fabrication for Pandemic Response": Custom Filter Lid.step (part 3 of 3)

```
#42903=CARTESIAN_POINT('',(-43.75,13.685332996396,-7.97558181001455));
#42904=CARTESIAN_POINT('',(-40.0244181899855,13.685332996396,-7.75));
#42905=CARTESIAN_POINT('Origin',(-40.25,13.685332996396,-7.75));
#42906=CARTESIAN_POINT('',(-40.0244181899855,13.685332996396,-4.25));
#42907=CARTESIAN_POINT('',(-40.0244181899855,13.685332996396,-7.75));
#42908=CARTESIAN_POINT('',(-40.25,13.685332996396,-4.02441818998545));
#42909=CARTESIAN_POINT('Origin',(-40.25,13.685332996396,-4.25));
#42910=CARTESIAN_POINT('',(-42.7191142651735,13.685332996396,-4.02441818998545));
#42911=CARTESIAN_POINT('',(-43.75,13.685332996396,-4.02441818998545));
#42912=CARTESIAN_POINT('Ctrl Pts',(-42.7191142657048,13.6853329963959,-4.02441818998545));
#42913=CARTESIAN_POINT('Ctrl Pts',(-42.7820645507904,13.6853330085331,-4.02441834955121));
#42914=CARTESIAN_POINT('Ctrl Pts',(-42.8444249780521,13.6853329963961,-4.05229847698778));
#42915=CARTESIAN_POINT('Ctrl Pts',(-42.8863523357132,13.6853329963961,-4.09862612970803));
#42916=CARTESIAN_POINT('Ctrl Pts',(-42.9282796933742,13.6853329963961,-4.14495378242829));
#42917=CARTESIAN_POINT('Ctrl Pts',(-42.9498015322778,13.6853329963961,-4.20983662577254));
#42918=CARTESIAN_POINT('Ctrl Pts',(-42.9435803299674,13.685332996396,-4.27237051348477));
#42919=CARTESIAN_POINT('',(-31.9755818100145,13.685332996396,-25.75));
#42920=CARTESIAN_POINT('',(-31.75,13.685332996396,-25.9755818100146));
#42921=CARTESIAN_POINT('Origin',(-31.75,13.685332996396,-25.75));
#42922=CARTESIAN_POINT('',(-28.25,13.685332996396,-25.9755818100145));
#42923=CARTESIAN_POINT('',(-31.75,13.685332996396,-25.9755818100146));
#42924=CARTESIAN_POINT('',(-28.0244181899855,13.685332996396,-25.75));
#42925=CARTESIAN_POINT('Origin',(-28.25,13.685332996396,-25.75));
#42926=CARTESIAN_POINT('',(-28.0244181899855,13.685332996396,-22.25));
#42927=CARTESIAN_POINT('',(-28.0244181899855,13.685332996396,-25.75));
#42928=CARTESIAN_POINT('',(-28.25,13.685332996396,-22.0244181899855));
#42929=CARTESIAN_POINT('Origin',(-28.25,13.685332996396,-22.25));
#42930=CARTESIAN_POINT('',(-31.75,13.685332996396,-22.0244181899855));
#42931=CARTESIAN_POINT('',(-31.75,13.685332996396,-22.0244181899855));
#42932=CARTESIAN_POINT('',(-31.9755818100145,13.685332996396,-22.25));
#42933=CARTESIAN_POINT('Origin',(-31.75,13.685332996396,-22.25));
#42934=CARTESIAN_POINT('',(-31.9755818100145,13.685332996396,-25.75));
#42935=CARTESIAN_POINT('',(-25.9755818100146,13.685332996396,-19.75));
#42936=CARTESIAN_POINT('',(-25.75,13.685332996396,-19.9755818100145));
#42937=CARTESIAN_POINT('Origin',(-25.75,13.685332996396,-19.75));
#42938=CARTESIAN_POINT('',(-22.25,13.685332996396,-19.9755818100145));
#42939=CARTESIAN_POINT('',(-25.75,13.685332996396,-19.9755818100145));
#42940=CARTESIAN_POINT('',(-22.0244181899855,13.685332996396,-19.75));
#42941=CARTESIAN_POINT('Origin',(-22.25,13.685332996396,-19.75));
#42942=CARTESIAN_POINT('',(-22.0244181899855,13.685332996396,-16.25));
#42943=CARTESIAN_POINT('',(-22.0244181899855,13.685332996396,-19.75));
#42944=CARTESIAN_POINT('',(-22.25,13.685332996396,-16.0244181899855));
#42945=CARTESIAN_POINT('Origin',(-22.25,13.685332996396,-16.25));
#42946=CARTESIAN_POINT('',(-25.75,13.685332996396,-16.0244181899855));
#42947=CARTESIAN_POINT('',(-25.75,13.685332996396,-16.0244181899855));
#42948=CARTESIAN_POINT('',(-25.9755818100146,13.685332996396,-16.25));
#42949=CARTESIAN_POINT('Origin',(-25.75,13.685332996396,-16.25));
#42950=CARTESIAN_POINT('',(-25.9755818100146,13.685332996396,-19.75));
#42951=CARTESIAN_POINT('',(-37.9755818100146,13.685332996396,-19.75));
#42952=CARTESIAN_POINT('',(-37.75,13.685332996396,-19.9755818100145));
#42953=CARTESIAN_POINT('Origin',(-37.75,13.685332996396,-19.75));
#42954=CARTESIAN_POINT('',(-34.25,13.685332996396,-19.9755818100145));
#42955=CARTESIAN_POINT('',(-37.75,13.685332996396,-19.9755818100145));
#42956=CARTESIAN_POINT('',(-34.0244181899855,13.685332996396,-19.75));
#42957=CARTESIAN_POINT('Origin',(-34.25,13.685332996396,-19.75));
#42958=CARTESIAN_POINT('',(-34.0244181899855,13.685332996396,-16.25));
#42959=CARTESIAN_POINT('',(-34.0244181899855,13.685332996396,-19.75));
#42960=CARTESIAN_POINT('',(-34.25,13.685332996396,-16.0244181899855));
#42961=CARTESIAN_POINT('Origin',(-34.25,13.685332996396,-16.25));
#42962=CARTESIAN_POINT('',(-37.75,13.685332996396,-16.0244181899855));
#42963=CARTESIAN_POINT('',(-37.75,13.685332996396,-16.0244181899855));
#42964=CARTESIAN_POINT('',(-37.9755818100146,13.685332996396,-16.25));
#42965=CARTESIAN_POINT('Origin',(-37.75,13.685332996396,-16.25));
#42966=CARTESIAN_POINT('',(-37.9755818100146,13.685332996396,-19.75));
#42967=CARTESIAN_POINT('',(-31.9755818100145,13.685332996396,-19.75));
#42968=CARTESIAN_POINT('',(-31.75,13.685332996396,-19.9755818100145));
#42969=CARTESIAN_POINT('Origin',(-31.75,13.685332996396,-19.75));
#42970=CARTESIAN_POINT('',(-28.25,13.685332996396,-19.9755818100145));
#42971=CARTESIAN_POINT('',(-31.75,13.685332996396,-19.9755818100145));
#42972=CARTESIAN_POINT('',(-28.0244181899855,13.685332996396,-19.75));
#42973=CARTESIAN_POINT('Origin',(-28.25,13.685332996396,-19.75));
#42974=CARTESIAN_POINT('',(-28.0244181899855,13.685332996396,-16.25));
#42975=CARTESIAN_POINT('',(-28.0244181899855,13.685332996396,-19.75));
#42976=CARTESIAN_POINT('',(-28.25,13.685332996396,-16.0244181899855));
#42977=CARTESIAN_POINT('Origin',(-28.25,13.685332996396,-16.25));
#42978=CARTESIAN_POINT('',(-31.75,13.685332996396,-16.0244181899855));
#42979=CARTESIAN_POINT('',(-31.75,13.685332996396,-16.0244181899855));
#42980=CARTESIAN_POINT('',(-31.9755818100145,13.685332996396,-16.25));
#42981=CARTESIAN_POINT('Origin',(-31.75,13.685332996396,-16.25));
#42982=CARTESIAN_POINT('',(-31.9755818100145,13.685332996396,-19.75));
#42983=CARTESIAN_POINT('',(-19.9755818100145,13.685332996396,-13.75));
#42984=CARTESIAN_POINT('',(-19.75,13.685332996396,-13.9755818100145));
#42985=CARTESIAN_POINT('Origin',(-19.75,13.685332996396,-13.75));
#42986=CARTESIAN_POINT('',(-16.25,13.685332996396,-13.9755818100145));
#42987=CARTESIAN_POINT('',(-19.75,13.685332996396,-13.9755818100145));
#42988=CARTESIAN_POINT('',(-16.0244181899855,13.685332996396,-13.75));
#42989=CARTESIAN_POINT('Origin',(-16.25,13.685332996396,-13.75));
#42990=CARTESIAN_POINT('',(-16.0244181899855,13.685332996396,-10.25));
#42991=CARTESIAN_POINT('',(-16.0244181899855,13.685332996396,-13.75));
#42992=CARTESIAN_POINT('',(-16.25,13.685332996396,-10.0244181899855));
#42993=CARTESIAN_POINT('Origin',(-16.25,13.685332996396,-10.25));
#42994=CARTESIAN_POINT('',(-19.75,13.685332996396,-10.0244181899855));
#42995=CARTESIAN_POINT('',(-19.75,13.685332996396,-10.0244181899855));
#42996=CARTESIAN_POINT('',(-19.9755818100145,13.685332996396,-10.25));
#42997=CARTESIAN_POINT('Origin',(-19.75,13.685332996396,-10.25));
#42998=CARTESIAN_POINT('',(-19.9755818100145,13.685332996396,-13.75));
#42999=CARTESIAN_POINT('',(-25.9755818100146,13.685332996396,-13.75));
#43000=CARTESIAN_POINT('',(-25.75,13.685332996396,-13.9755818100145));
#43001=CARTESIAN_POINT('Origin',(-25.75,13.685332996396,-13.75));
#43002=CARTESIAN_POINT('',(-22.25,13.685332996396,-13.9755818100145));
#43003=CARTESIAN_POINT('',(-25.75,13.685332996396,-13.9755818100145));
#43004=CARTESIAN_POINT('',(-22.0244181899855,13.685332996396,-13.75));
#43005=CARTESIAN_POINT('Origin',(-22.25,13.685332996396,-13.75));
#43006=CARTESIAN_POINT('',(-22.0244181899855,13.685332996396,-10.25));
#43007=CARTESIAN_POINT('',(-22.0244181899855,13.685332996396,-13.75));
#43008=CARTESIAN_POINT('',(-22.25,13.685332996396,-10.0244181899855));
#43009=CARTESIAN_POINT('Origin',(-22.25,13.685332996396,-10.25));
#43010=CARTESIAN_POINT('',(-25.75,13.685332996396,-10.0244181899855));
#43011=CARTESIAN_POINT('',(-25.75,13.685332996396,-10.0244181899855));
#43012=CARTESIAN_POINT('',(-25.9755818100146,13.685332996396,-10.25));
#43013=CARTESIAN_POINT('Origin',(-25.75,13.685332996396,-10.25));
#43014=CARTESIAN_POINT('',(-25.9755818100146,13.685332996396,-13.75));
#43015=CARTESIAN_POINT('',(-37.9755818100146,13.685332996396,-13.75));
#43016=CARTESIAN_POINT('',(-37.75,13.685332996396,-13.9755818100145));
#43017=CARTESIAN_POINT('Origin',(-37.75,13.685332996396,-13.75));
#43018=CARTESIAN_POINT('',(-34.25,13.685332996396,-13.9755818100145));
#43019=CARTESIAN_POINT('',(-37.75,13.685332996396,-13.9755818100145));
#43020=CARTESIAN_POINT('',(-34.0244181899855,13.685332996396,-13.75));
#43021=CARTESIAN_POINT('Origin',(-34.25,13.685332996396,-13.75));
#43022=CARTESIAN_POINT('',(-34.0244181899855,13.685332996396,-10.25));
#43023=CARTESIAN_POINT('',(-34.0244181899855,13.685332996396,-13.75));
#43024=CARTESIAN_POINT('',(-34.25,13.685332996396,-10.0244181899855));
#43025=CARTESIAN_POINT('Origin',(-34.25,13.685332996396,-10.25));
#43026=CARTESIAN_POINT('',(-37.75,13.685332996396,-10.0244181899855));
#43027=CARTESIAN_POINT('',(-37.75,13.685332996396,-10.0244181899855));
#43028=CARTESIAN_POINT('',(-37.9755818100146,13.685332996396,-10.25));
#43029=CARTESIAN_POINT('Origin',(-37.75,13.685332996396,-10.25));
#43030=CARTESIAN_POINT('',(-37.9755818100146,13.685332996396,-13.75));
#43031=CARTESIAN_POINT('',(-31.9755818100145,13.685332996396,-13.75));
#43032=CARTESIAN_POINT('',(-31.75,13.685332996396,-13.9755818100145));
#43033=CARTESIAN_POINT('Origin',(-31.75,13.685332996396,-13.75));
#43034=CARTESIAN_POINT('',(-28.25,13.685332996396,-13.9755818100145));
#43035=CARTESIAN_POINT('',(-31.75,13.685332996396,-13.9755818100145));
#43036=CARTESIAN_POINT('',(-28.0244181899855,13.685332996396,-13.75));
#43037=CARTESIAN_POINT('Origin',(-28.25,13.685332996396,-13.75));
#43038=CARTESIAN_POINT('',(-28.0244181899855,13.685332996396,-10.25));
#43039=CARTESIAN_POINT('',(-28.0244181899855,13.685332996396,-13.75));
#43040=CARTESIAN_POINT('',(-28.25,13.685332996396,-10.0244181899855));
#43041=CARTESIAN_POINT('Origin',(-28.25,13.685332996396,-10.25));
#43042=CARTESIAN_POINT('',(-31.75,13.685332996396,-10.0244181899855));
#43043=CARTESIAN_POINT('',(-31.75,13.685332996396,-10.0244181899855));
#43044=CARTESIAN_POINT('',(-31.9755818100145,13.685332996396,-10.25));
#43045=CARTESIAN_POINT('Origin',(-31.75,13.685332996396,-10.25));
#43046=CARTESIAN_POINT('',(-31.9755818100145,13.685332996396,-13.75));
#43047=CARTESIAN_POINT('',(-13.9755818100145,13.685332996396,-7.75));
#43048=CARTESIAN_POINT('',(-13.75,13.685332996396,-7.97558181001455));
#43049=CARTESIAN_POINT('Origin',(-13.75,13.685332996396,-7.75));
#43050=CARTESIAN_POINT('',(-10.25,13.685332996396,-7.97558181001454));
#43051=CARTESIAN_POINT('',(-13.75,13.685332996396,-7.97558181001455));
#43052=CARTESIAN_POINT('',(-10.0244181899855,13.685332996396,-7.75));
#43053=CARTESIAN_POINT('Origin',(-10.25,13.685332996396,-7.75));
#43054=CARTESIAN_POINT('',(-10.0244181899855,13.685332996396,-4.25));
#43055=CARTESIAN_POINT('',(-10.0244181899855,13.685332996396,-7.75));
#43056=CARTESIAN_POINT('',(-10.25,13.685332996396,-4.02441818998545));
#43057=CARTESIAN_POINT('Origin',(-10.25,13.685332996396,-4.25));
#43058=CARTESIAN_POINT('',(-13.75,13.685332996396,-4.02441818998545));
#43059=CARTESIAN_POINT('',(-13.75,13.685332996396,-4.02441818998545));
#43060=CARTESIAN_POINT('',(-13.9755818100145,13.685332996396,-4.25));
#43061=CARTESIAN_POINT('Origin',(-13.75,13.685332996396,-4.25));
#43062=CARTESIAN_POINT('',(-13.9755818100145,13.685332996396,-7.75));
#43063=CARTESIAN_POINT('',(-19.9755818100145,13.685332996396,-7.75));
#43064=CARTESIAN_POINT('',(-19.75,13.685332996396,-7.97558181001455));
#43065=CARTESIAN_POINT('Origin',(-19.75,13.685332996396,-7.75));
#43066=CARTESIAN_POINT('',(-16.25,13.685332996396,-7.97558181001454));
#43067=CARTESIAN_POINT('',(-19.75,13.685332996396,-7.97558181001455));
#43068=CARTESIAN_POINT('',(-16.0244181899855,13.685332996396,-7.75));
#43069=CARTESIAN_POINT('Origin',(-16.25,13.685332996396,-7.75));
#43070=CARTESIAN_POINT('',(-16.0244181899855,13.685332996396,-4.25));
#43071=CARTESIAN_POINT('',(-16.0244181899855,13.685332996396,-7.75));
#43072=CARTESIAN_POINT('',(-16.25,13.685332996396,-4.02441818998545));
#43073=CARTESIAN_POINT('Origin',(-16.25,13.685332996396,-4.25));
#43074=CARTESIAN_POINT('',(-19.75,13.685332996396,-4.02441818998545));
#43075=CARTESIAN_POINT('',(-19.75,13.685332996396,-4.02441818998545));
#43076=CARTESIAN_POINT('',(-19.9755818100145,13.685332996396,-4.25));
#43077=CARTESIAN_POINT('Origin',(-19.75,13.685332996396,-4.25));
#43078=CARTESIAN_POINT('',(-19.9755818100145,13.685332996396,-7.75));
#43079=CARTESIAN_POINT('',(-25.9755818100146,13.685332996396,-7.75));
#43080=CARTESIAN_POINT('',(-25.75,13.685332996396,-7.97558181001455));
#43081=CARTESIAN_POINT('Origin',(-25.75,13.685332996396,-7.75));
#43082=CARTESIAN_POINT('',(-22.25,13.685332996396,-7.97558181001454));
#43083=CARTESIAN_POINT('',(-25.75,13.685332996396,-7.97558181001455));
#43084=CARTESIAN_POINT('',(-22.0244181899855,13.685332996396,-7.75));
#43085=CARTESIAN_POINT('Origin',(-22.25,13.685332996396,-7.75));
#43086=CARTESIAN_POINT('',(-22.0244181899855,13.685332996396,-4.25));
#43087=CARTESIAN_POINT('',(-22.0244181899855,13.685332996396,-7.75));
#43088=CARTESIAN_POINT('',(-22.25,13.685332996396,-4.02441818998545));
#43089=CARTESIAN_POINT('Origin',(-22.25,13.685332996396,-4.25));
#43090=CARTESIAN_POINT('',(-25.75,13.685332996396,-4.02441818998545));
#43091=CARTESIAN_POINT('',(-25.75,13.685332996396,-4.02441818998545));
#43092=CARTESIAN_POINT('',(-25.9755818100146,13.685332996396,-4.25));
#43093=CARTESIAN_POINT('Origin',(-25.75,13.685332996396,-4.25));
#43094=CARTESIAN_POINT('',(-25.9755818100146,13.685332996396,-7.75));
#43095=CARTESIAN_POINT('',(-37.9755818100146,13.685332996396,-7.75));
#43096=CARTESIAN_POINT('',(-37.75,13.685332996396,-7.97558181001455));
#43097=CARTESIAN_POINT('Origin',(-37.75,13.685332996396,-7.75));
#43098=CARTESIAN_POINT('',(-34.25,13.685332996396,-7.97558181001454));
#43099=CARTESIAN_POINT('',(-37.75,13.685332996396,-7.97558181001455));
#43100=CARTESIAN_POINT('',(-34.0244181899855,13.685332996396,-7.75));
#43101=CARTESIAN_POINT('Origin',(-34.25,13.685332996396,-7.75));
#43102=CARTESIAN_POINT('',(-34.0244181899855,13.685332996396,-4.25));
#43103=CARTESIAN_POINT('',(-34.0244181899855,13.685332996396,-7.75));
#43104=CARTESIAN_POINT('',(-34.25,13.685332996396,-4.02441818998545));
#43105=CARTESIAN_POINT('Origin',(-34.25,13.685332996396,-4.25));
#43106=CARTESIAN_POINT('',(-37.75,13.685332996396,-4.02441818998545));
#43107=CARTESIAN_POINT('',(-37.75,13.685332996396,-4.02441818998545));
#43108=CARTESIAN_POINT('',(-37.9755818100146,13.685332996396,-4.25));
#43109=CARTESIAN_POINT('Origin',(-37.75,13.685332996396,-4.25));
#43110=CARTESIAN_POINT('',(-37.9755818100146,13.685332996396,-7.75));
#43111=CARTESIAN_POINT('',(-31.9755818100145,13.685332996396,-7.75));
#43112=CARTESIAN_POINT('',(-31.75,13.685332996396,-7.97558181001455));
#43113=CARTESIAN_POINT('Origin',(-31.75,13.685332996396,-7.75));
#43114=CARTESIAN_POINT('',(-28.25,13.685332996396,-7.97558181001454));
#43115=CARTESIAN_POINT('',(-31.75,13.685332996396,-7.97558181001455));
#43116=CARTESIAN_POINT('',(-28.0244181899855,13.685332996396,-7.75));
#43117=CARTESIAN_POINT('Origin',(-28.25,13.685332996396,-7.75));
#43118=CARTESIAN_POINT('',(-28.0244181899855,13.685332996396,-4.25));
#43119=CARTESIAN_POINT('',(-28.0244181899855,13.685332996396,-7.75));
#43120=CARTESIAN_POINT('',(-28.25,13.685332996396,-4.02441818998545));
#43121=CARTESIAN_POINT('Origin',(-28.25,13.685332996396,-4.25));
#43122=CARTESIAN_POINT('',(-31.75,13.685332996396,-4.02441818998545));
#43123=CARTESIAN_POINT('',(-31.75,13.685332996396,-4.02441818998545));
#43124=CARTESIAN_POINT('',(-31.9755818100145,13.685332996396,-4.25));
#43125=CARTESIAN_POINT('Origin',(-31.75,13.685332996396,-4.25));
#43126=CARTESIAN_POINT('',(-31.9755818100145,13.685332996396,-7.75));
#43127=CARTESIAN_POINT('',(-7.74999999999997,13.685332996396,7.97558181001457));
#43128=CARTESIAN_POINT('',(-4.24999999999997,13.685332996396,7.97558181001456));
#43129=CARTESIAN_POINT('',(-7.74999999999997,13.685332996396,7.97558181001457));
#43130=CARTESIAN_POINT('',(-7.97558181001455,13.685332996396,7.75));
#43131=CARTESIAN_POINT('Origin',(-7.75,13.685332996396,7.75));
#43132=CARTESIAN_POINT('',(-7.97558181001455,13.685332996396,4.25));
#43133=CARTESIAN_POINT('',(-7.97558181001455,13.685332996396,7.75));
#43134=CARTESIAN_POINT('',(-7.75,13.685332996396,4.02441818998545));
#43135=CARTESIAN_POINT('Origin',(-7.75,13.685332996396,4.25));
#43136=CARTESIAN_POINT('',(-4.25,13.685332996396,4.02441818998545));
#43137=CARTESIAN_POINT('',(-7.75,13.685332996396,4.02441818998545));
#43138=CARTESIAN_POINT('',(-4.02441818998544,13.685332996396,4.25000000000001));
#43139=CARTESIAN_POINT('Origin',(-4.25,13.685332996396,4.25));
#43140=CARTESIAN_POINT('',(-4.02441818998543,13.685332996396,7.75000000000001));
#43141=CARTESIAN_POINT('',(-4.02441818998543,13.685332996396,7.75000000000001));
#43142=CARTESIAN_POINT('Origin',(-4.24999999999997,13.685332996396,7.75000000000001));
#43143=CARTESIAN_POINT('',(-34.5305242102408,13.685332996396,25.885268766749));
#43144=CARTESIAN_POINT('',(-36.9069587811206,13.685332996396,22.366954081625));
#43145=CARTESIAN_POINT('Origin',(0.,13.685332996396,0.));
#43146=CARTESIAN_POINT('',(-36.714085775646,13.685332996396,22.0244181899854));
#43147=CARTESIAN_POINT('Ctrl Pts',(-36.7140857763057,13.685332996396,22.0244181899854));
#43148=CARTESIAN_POINT('Ctrl Pts',(-36.754084877245,13.685332997209,22.0244182164865));
#43149=CARTESIAN_POINT('Ctrl Pts',(-36.7938641217927,13.685332996396,22.0353025785806));
#43150=CARTESIAN_POINT('Ctrl Pts',(-36.8280838947681,13.685332996396,22.0553471857052));
#43151=CARTESIAN_POINT('Ctrl Pts',(-36.8623036677435,13.685332996396,22.0753917928298));
#43152=CARTESIAN_POINT('Ctrl Pts',(-36.8910796084173,13.685332996396,22.1045899064317));
#43153=CARTESIAN_POINT('Ctrl Pts',(-36.9106359969255,13.685332996396,22.1393364629774));
#43154=CARTESIAN_POINT('Ctrl Pts',(-36.9301923854338,13.685332996396,22.174083019523));
#43155=CARTESIAN_POINT('Ctrl Pts',(-36.9402546058739,13.685332996396,22.2141206541726));
#43156=CARTESIAN_POINT('Ctrl Pts',(-36.9396050279048,13.685332996396,22.2536952105404));
#43157=CARTESIAN_POINT('Ctrl Pts',(-36.9389554499357,13.685332996396,22.2932697669083));
#43158=CARTESIAN_POINT('Ctrl Pts',(-36.9275326108776,13.685332996396,22.3330056926635));
#43159=CARTESIAN_POINT('Ctrl Pts',(-36.9069587811206,13.685332996396,22.366954081625));
#43160=CARTESIAN_POINT('',(-34.25,13.685332996396,22.0244181899855));
#43161=CARTESIAN_POINT('',(-37.75,13.685332996396,22.0244181899855));
#43162=CARTESIAN_POINT('',(-34.0244181899855,13.685332996396,22.25));
#43163=CARTESIAN_POINT('Origin',(-34.25,13.685332996396,22.25));
#43164=CARTESIAN_POINT('',(-34.0244181899855,13.685332996396,25.75));
#43165=CARTESIAN_POINT('',(-34.0244181899855,13.685332996396,25.75));
#43166=CARTESIAN_POINT('',(-34.25,13.685332996396,25.9755818100146));
#43167=CARTESIAN_POINT('Origin',(-34.25,13.685332996396,25.75));
#43168=CARTESIAN_POINT('',(-34.3499698402956,13.685332996396,25.9755818100145));
#43169=CARTESIAN_POINT('',(-37.75,13.685332996396,25.9755818100146));
#43170=CARTESIAN_POINT('Ctrl Pts',(-34.5305242102408,13.685332996396,25.885268766749));
#43171=CARTESIAN_POINT('Ctrl Pts',(-34.5200066253867,13.685332996396,25.8992989946565));
#43172=CARTESIAN_POINT('Ctrl Pts',(-34.5078548784223,13.6853329963987,25.912022552363));
#43173=CARTESIAN_POINT('Ctrl Pts',(-34.4809893576982,13.6853329963987,25.9342960856016));
#43174=CARTESIAN_POINT('Ctrl Pts',(-34.4663683751951,13.6853329963987,25.9438181609827));
#43175=CARTESIAN_POINT('Ctrl Pts',(-34.4352835467234,13.6853329963987,25.9593662277637));
#43176=CARTESIAN_POINT('Ctrl Pts',(-34.4188691485232,13.6853329963987,25.965361132279));
#43177=CARTESIAN_POINT('Ctrl Pts',(-34.3849307012327,13.6853329963987,25.97349151162));
#43178=CARTESIAN_POINT('Ctrl Pts',(-34.3674804919031,13.685332996396,25.9755817632062));
#43179=CARTESIAN_POINT('Ctrl Pts',(-34.3499700010595,13.685332996396,25.9755818100145));
#43180=CARTESIAN_POINT('',(-40.8821558584252,13.685332996396,13.8222130546555));
#43181=CARTESIAN_POINT('',(-41.9074446817176,13.685332996396,10.3038983695316));
#43182=CARTESIAN_POINT('Origin',(0.,13.685332996396,0.));
#43183=CARTESIAN_POINT('',(-41.6884060514864,13.685332996396,10.0244181899857));
#43184=CARTESIAN_POINT('Ctrl Pts',(-41.6884062733934,13.685332996396,10.0244181899863));
#43185=CARTESIAN_POINT('Ctrl Pts',(-41.7571033670528,13.6853329939054,10.0244183936536));
#43186=CARTESIAN_POINT('Ctrl Pts',(-41.824207251865,13.685332996396,10.0575127410175));
#43187=CARTESIAN_POINT('Ctrl Pts',(-41.8660442416264,13.685332996396,10.1109828206471));
#43188=CARTESIAN_POINT('Ctrl Pts',(-41.9078812313879,13.685332996396,10.1644529002766));
#43189=CARTESIAN_POINT('Ctrl Pts',(-41.9237717267708,13.685332996396,10.2374931520764));
#43190=CARTESIAN_POINT('Ctrl Pts',(-41.9074446817176,13.685332996396,10.3038983695315));
#43191=CARTESIAN_POINT('',(-40.25,13.685332996396,10.0244181899855));
#43192=CARTESIAN_POINT('',(-43.75,13.685332996396,10.0244181899855));
#43193=CARTESIAN_POINT('',(-40.0244181899855,13.685332996396,10.25));
#43194=CARTESIAN_POINT('Origin',(-40.25,13.685332996396,10.25));
#43195=CARTESIAN_POINT('',(-40.0244181899855,13.685332996396,13.75));
#43196=CARTESIAN_POINT('',(-40.0244181899855,13.685332996396,13.75));
#43197=CARTESIAN_POINT('',(-40.25,13.685332996396,13.9755818100145));
#43198=CARTESIAN_POINT('Origin',(-40.25,13.685332996396,13.75));
#43199=CARTESIAN_POINT('',(-40.6684316106888,13.685332996396,13.9755818100145));
#43200=CARTESIAN_POINT('',(-43.75,13.685332996396,13.9755818100145));
#43201=CARTESIAN_POINT('Ctrl Pts',(-40.8821558584273,13.6853329963961,13.8222130546567));
#43202=CARTESIAN_POINT('Ctrl Pts',(-40.8670451246225,13.685332996396,13.8669060182705));
#43203=CARTESIAN_POINT('Ctrl Pts',(-40.8378863014117,13.685332996396,13.9061001212851));
#43204=CARTESIAN_POINT('Ctrl Pts',(-40.7997959829941,13.685332996396,13.9333847006351));
#43205=CARTESIAN_POINT('Ctrl Pts',(-40.7617056645766,13.685332996396,13.9606692799852));
#43206=CARTESIAN_POINT('Ctrl Pts',(-40.7153716660836,13.685333000624,13.9755816845071));
#43207=CARTESIAN_POINT('Ctrl Pts',(-40.6684318962847,13.685332996396,13.9755818100145));
#43208=CARTESIAN_POINT('',(-42.4465483343114,13.685332996396,7.79068519860871));
#43209=CARTESIAN_POINT('',(-42.9435803299674,13.685332996396,4.27237051348477));
#43210=CARTESIAN_POINT('Origin',(0.,13.685332996396,0.));
#43211=CARTESIAN_POINT('',(-42.7191142651735,13.685332996396,4.02441818998545));
#43212=CARTESIAN_POINT('Ctrl Pts',(-42.7191142657048,13.6853329963959,4.02441818998545));
#43213=CARTESIAN_POINT('Ctrl Pts',(-42.7820645507904,13.6853330085331,4.02441834955121));
#43214=CARTESIAN_POINT('Ctrl Pts',(-42.8444249780521,13.6853329963961,4.05229847698778));
#43215=CARTESIAN_POINT('Ctrl Pts',(-42.8863523357132,13.6853329963961,4.09862612970803));
#43216=CARTESIAN_POINT('Ctrl Pts',(-42.9282796933742,13.6853329963961,4.14495378242829));
#43217=CARTESIAN_POINT('Ctrl Pts',(-42.9498015322778,13.6853329963961,4.20983662577254));
#43218=CARTESIAN_POINT('Ctrl Pts',(-42.9435803299674,13.685332996396,4.27237051348477));
#43219=CARTESIAN_POINT('',(-40.25,13.685332996396,4.02441818998545));
#43220=CARTESIAN_POINT('',(-43.75,13.685332996396,4.02441818998545));
#43221=CARTESIAN_POINT('',(-40.0244181899855,13.685332996396,4.25));
#43222=CARTESIAN_POINT('Origin',(-40.25,13.685332996396,4.25));
#43223=CARTESIAN_POINT('',(-40.0244181899855,13.685332996396,7.75));
#43224=CARTESIAN_POINT('',(-40.0244181899855,13.685332996396,7.75));
#43225=CARTESIAN_POINT('',(-40.25,13.685332996396,7.97558181001455));
#43226=CARTESIAN_POINT('Origin',(-40.25,13.685332996396,7.75));
#43227=CARTESIAN_POINT('',(-42.2246586690629,13.685332996396,7.97558181001455));
#43228=CARTESIAN_POINT('',(-43.75,13.685332996396,7.97558181001455));
#43229=CARTESIAN_POINT('Ctrl Pts',(-42.4465483343114,13.685332996396,7.79068519860873));
#43230=CARTESIAN_POINT('Ctrl Pts',(-42.4370329095607,13.685332996396,7.84252869002695));
#43231=CARTESIAN_POINT('Ctrl Pts',(-42.4094382707245,13.685332996396,7.88965581112129));
#43232=CARTESIAN_POINT('Ctrl Pts',(-42.3690613155704,13.685332996396,7.92330082841964));
#43233=CARTESIAN_POINT('Ctrl Pts',(-42.3286843604163,13.685332996396,7.956945845718));
#43234=CARTESIAN_POINT('Ctrl Pts',(-42.2771387938982,13.68533299838,7.97558166976761));
#43235=CARTESIAN_POINT('Ctrl Pts',(-42.2246587886425,13.685332996396,7.97558181001455));
#43236=CARTESIAN_POINT('',(-31.9755818100145,13.685332996396,25.75));
#43237=CARTESIAN_POINT('',(-31.75,13.685332996396,25.9755818100146));
#43238=CARTESIAN_POINT('Origin',(-31.75,13.685332996396,25.75));
#43239=CARTESIAN_POINT('',(-31.9755818100145,13.685332996396,22.25));
#43240=CARTESIAN_POINT('',(-31.9755818100145,13.685332996396,25.75));
#43241=CARTESIAN_POINT('',(-31.75,13.685332996396,22.0244181899855));
#43242=CARTESIAN_POINT('Origin',(-31.75,13.685332996396,22.25));
#43243=CARTESIAN_POINT('',(-28.25,13.685332996396,22.0244181899855));
#43244=CARTESIAN_POINT('',(-31.75,13.685332996396,22.0244181899855));
#43245=CARTESIAN_POINT('',(-28.0244181899855,13.685332996396,22.25));
#43246=CARTESIAN_POINT('Origin',(-28.25,13.685332996396,22.25));
#43247=CARTESIAN_POINT('',(-28.0244181899855,13.685332996396,25.75));
#43248=CARTESIAN_POINT('',(-28.0244181899855,13.685332996396,25.75));
#43249=CARTESIAN_POINT('',(-28.25,13.685332996396,25.9755818100145));
#43250=CARTESIAN_POINT('Origin',(-28.25,13.685332996396,25.75));
#43251=CARTESIAN_POINT('',(-31.75,13.685332996396,25.9755818100146));
#43252=CARTESIAN_POINT('',(-25.9755818100146,13.685332996396,19.75));
#43253=CARTESIAN_POINT('',(-25.75,13.685332996396,19.9755818100145));
#43254=CARTESIAN_POINT('Origin',(-25.75,13.685332996396,19.75));
#43255=CARTESIAN_POINT('',(-25.9755818100146,13.685332996396,16.25));
#43256=CARTESIAN_POINT('',(-25.9755818100146,13.685332996396,19.75));
#43257=CARTESIAN_POINT('',(-25.75,13.685332996396,16.0244181899855));
#43258=CARTESIAN_POINT('Origin',(-25.75,13.685332996396,16.25));
#43259=CARTESIAN_POINT('',(-22.25,13.685332996396,16.0244181899855));
#43260=CARTESIAN_POINT('',(-25.75,13.685332996396,16.0244181899855));
#43261=CARTESIAN_POINT('',(-22.0244181899855,13.685332996396,16.25));
#43262=CARTESIAN_POINT('Origin',(-22.25,13.685332996396,16.25));
#43263=CARTESIAN_POINT('',(-22.0244181899855,13.685332996396,19.75));
#43264=CARTESIAN_POINT('',(-22.0244181899855,13.685332996396,19.75));
#43265=CARTESIAN_POINT('',(-22.25,13.685332996396,19.9755818100145));
#43266=CARTESIAN_POINT('Origin',(-22.25,13.685332996396,19.75));
#43267=CARTESIAN_POINT('',(-25.75,13.685332996396,19.9755818100145));
#43268=CARTESIAN_POINT('',(-37.9755818100146,13.685332996396,19.75));
#43269=CARTESIAN_POINT('',(-37.75,13.685332996396,19.9755818100145));
#43270=CARTESIAN_POINT('Origin',(-37.75,13.685332996396,19.75));
#43271=CARTESIAN_POINT('',(-37.9755818100146,13.685332996396,16.25));
#43272=CARTESIAN_POINT('',(-37.9755818100146,13.685332996396,19.75));
#43273=CARTESIAN_POINT('',(-37.75,13.685332996396,16.0244181899855));
#43274=CARTESIAN_POINT('Origin',(-37.75,13.685332996396,16.25));
#43275=CARTESIAN_POINT('',(-34.25,13.685332996396,16.0244181899855));
#43276=CARTESIAN_POINT('',(-37.75,13.685332996396,16.0244181899855));
#43277=CARTESIAN_POINT('',(-34.0244181899855,13.685332996396,16.25));
#43278=CARTESIAN_POINT('Origin',(-34.25,13.685332996396,16.25));
#43279=CARTESIAN_POINT('',(-34.0244181899855,13.685332996396,19.75));
#43280=CARTESIAN_POINT('',(-34.0244181899855,13.685332996396,19.75));
#43281=CARTESIAN_POINT('',(-34.25,13.685332996396,19.9755818100145));
#43282=CARTESIAN_POINT('Origin',(-34.25,13.685332996396,19.75));
#43283=CARTESIAN_POINT('',(-37.75,13.685332996396,19.9755818100145));
#43284=CARTESIAN_POINT('',(-31.9755818100145,13.685332996396,19.75));
#43285=CARTESIAN_POINT('',(-31.75,13.685332996396,19.9755818100145));
#43286=CARTESIAN_POINT('Origin',(-31.75,13.685332996396,19.75));
#43287=CARTESIAN_POINT('',(-31.9755818100145,13.685332996396,16.25));
#43288=CARTESIAN_POINT('',(-31.9755818100145,13.685332996396,19.75));
#43289=CARTESIAN_POINT('',(-31.75,13.685332996396,16.0244181899855));
#43290=CARTESIAN_POINT('Origin',(-31.75,13.685332996396,16.25));
#43291=CARTESIAN_POINT('',(-28.25,13.685332996396,16.0244181899855));
#43292=CARTESIAN_POINT('',(-31.75,13.685332996396,16.0244181899855));
#43293=CARTESIAN_POINT('',(-28.0244181899855,13.685332996396,16.25));
#43294=CARTESIAN_POINT('Origin',(-28.25,13.685332996396,16.25));
#43295=CARTESIAN_POINT('',(-28.0244181899855,13.685332996396,19.75));
#43296=CARTESIAN_POINT('',(-28.0244181899855,13.685332996396,19.75));
#43297=CARTESIAN_POINT('',(-28.25,13.685332996396,19.9755818100145));
#43298=CARTESIAN_POINT('Origin',(-28.25,13.685332996396,19.75));
#43299=CARTESIAN_POINT('',(-31.75,13.685332996396,19.9755818100145));
#43300=CARTESIAN_POINT('',(-19.9755818100145,13.685332996396,13.75));
#43301=CARTESIAN_POINT('',(-19.75,13.685332996396,13.9755818100145));
#43302=CARTESIAN_POINT('Origin',(-19.75,13.685332996396,13.75));
#43303=CARTESIAN_POINT('',(-19.9755818100145,13.685332996396,10.25));
#43304=CARTESIAN_POINT('',(-19.9755818100145,13.685332996396,13.75));
#43305=CARTESIAN_POINT('',(-19.75,13.685332996396,10.0244181899855));
#43306=CARTESIAN_POINT('Origin',(-19.75,13.685332996396,10.25));
#43307=CARTESIAN_POINT('',(-16.25,13.685332996396,10.0244181899855));
#43308=CARTESIAN_POINT('',(-19.75,13.685332996396,10.0244181899855));
#43309=CARTESIAN_POINT('',(-16.0244181899855,13.685332996396,10.25));
#43310=CARTESIAN_POINT('Origin',(-16.25,13.685332996396,10.25));
#43311=CARTESIAN_POINT('',(-16.0244181899855,13.685332996396,13.75));
#43312=CARTESIAN_POINT('',(-16.0244181899855,13.685332996396,13.75));
#43313=CARTESIAN_POINT('',(-16.25,13.685332996396,13.9755818100145));
#43314=CARTESIAN_POINT('Origin',(-16.25,13.685332996396,13.75));
#43315=CARTESIAN_POINT('',(-19.75,13.685332996396,13.9755818100145));
#43316=CARTESIAN_POINT('',(-25.9755818100146,13.685332996396,13.75));
#43317=CARTESIAN_POINT('',(-25.75,13.685332996396,13.9755818100145));
#43318=CARTESIAN_POINT('Origin',(-25.75,13.685332996396,13.75));
#43319=CARTESIAN_POINT('',(-25.9755818100146,13.685332996396,10.25));
#43320=CARTESIAN_POINT('',(-25.9755818100146,13.685332996396,13.75));
#43321=CARTESIAN_POINT('',(-25.75,13.685332996396,10.0244181899855));
#43322=CARTESIAN_POINT('Origin',(-25.75,13.685332996396,10.25));
#43323=CARTESIAN_POINT('',(-22.25,13.685332996396,10.0244181899855));
#43324=CARTESIAN_POINT('',(-25.75,13.685332996396,10.0244181899855));
#43325=CARTESIAN_POINT('',(-22.0244181899855,13.685332996396,10.25));
#43326=CARTESIAN_POINT('Origin',(-22.25,13.685332996396,10.25));
#43327=CARTESIAN_POINT('',(-22.0244181899855,13.685332996396,13.75));
#43328=CARTESIAN_POINT('',(-22.0244181899855,13.685332996396,13.75));
#43329=CARTESIAN_POINT('',(-22.25,13.685332996396,13.9755818100145));
#43330=CARTESIAN_POINT('Origin',(-22.25,13.685332996396,13.75));
#43331=CARTESIAN_POINT('',(-25.75,13.685332996396,13.9755818100145));
#43332=CARTESIAN_POINT('',(-37.9755818100146,13.685332996396,13.75));
#43333=CARTESIAN_POINT('',(-37.75,13.685332996396,13.9755818100145));
#43334=CARTESIAN_POINT('Origin',(-37.75,13.685332996396,13.75));
#43335=CARTESIAN_POINT('',(-37.9755818100146,13.685332996396,10.25));
#43336=CARTESIAN_POINT('',(-37.9755818100146,13.685332996396,13.75));
#43337=CARTESIAN_POINT('',(-37.75,13.685332996396,10.0244181899855));
#43338=CARTESIAN_POINT('Origin',(-37.75,13.685332996396,10.25));
#43339=CARTESIAN_POINT('',(-34.25,13.685332996396,10.0244181899855));
#43340=CARTESIAN_POINT('',(-37.75,13.685332996396,10.0244181899855));
#43341=CARTESIAN_POINT('',(-34.0244181899855,13.685332996396,10.25));
#43342=CARTESIAN_POINT('Origin',(-34.25,13.685332996396,10.25));
#43343=CARTESIAN_POINT('',(-34.0244181899855,13.685332996396,13.75));
#43344=CARTESIAN_POINT('',(-34.0244181899855,13.685332996396,13.75));
#43345=CARTESIAN_POINT('',(-34.25,13.685332996396,13.9755818100145));
#43346=CARTESIAN_POINT('Origin',(-34.25,13.685332996396,13.75));
#43347=CARTESIAN_POINT('',(-37.75,13.685332996396,13.9755818100145));
#43348=CARTESIAN_POINT('',(-31.9755818100145,13.685332996396,13.75));
#43349=CARTESIAN_POINT('',(-31.75,13.685332996396,13.9755818100145));
#43350=CARTESIAN_POINT('Origin',(-31.75,13.685332996396,13.75));
#43351=CARTESIAN_POINT('',(-31.9755818100145,13.685332996396,10.25));
#43352=CARTESIAN_POINT('',(-31.9755818100145,13.685332996396,13.75));
#43353=CARTESIAN_POINT('',(-31.75,13.685332996396,10.0244181899855));
#43354=CARTESIAN_POINT('Origin',(-31.75,13.685332996396,10.25));
#43355=CARTESIAN_POINT('',(-28.25,13.685332996396,10.0244181899855));
#43356=CARTESIAN_POINT('',(-31.75,13.685332996396,10.0244181899855));
#43357=CARTESIAN_POINT('',(-28.0244181899855,13.685332996396,10.25));
#43358=CARTESIAN_POINT('Origin',(-28.25,13.685332996396,10.25));
#43359=CARTESIAN_POINT('',(-28.0244181899855,13.685332996396,13.75));
#43360=CARTESIAN_POINT('',(-28.0244181899855,13.685332996396,13.75));
#43361=CARTESIAN_POINT('',(-28.25,13.685332996396,13.9755818100145));
#43362=CARTESIAN_POINT('Origin',(-28.25,13.685332996396,13.75));
#43363=CARTESIAN_POINT('',(-31.75,13.685332996396,13.9755818100145));
#43364=CARTESIAN_POINT('',(-13.9755818100145,13.685332996396,7.75));
#43365=CARTESIAN_POINT('',(-13.75,13.685332996396,7.97558181001455));
#43366=CARTESIAN_POINT('Origin',(-13.75,13.685332996396,7.75));
#43367=CARTESIAN_POINT('',(-13.9755818100145,13.685332996396,4.25));
#43368=CARTESIAN_POINT('',(-13.9755818100145,13.685332996396,7.75));
#43369=CARTESIAN_POINT('',(-13.75,13.685332996396,4.02441818998545));
#43370=CARTESIAN_POINT('Origin',(-13.75,13.685332996396,4.25));
#43371=CARTESIAN_POINT('',(-10.25,13.685332996396,4.02441818998545));
#43372=CARTESIAN_POINT('',(-13.75,13.685332996396,4.02441818998545));
#43373=CARTESIAN_POINT('',(-10.0244181899855,13.685332996396,4.25));
#43374=CARTESIAN_POINT('Origin',(-10.25,13.685332996396,4.25));
#43375=CARTESIAN_POINT('',(-10.0244181899855,13.685332996396,7.75));
#43376=CARTESIAN_POINT('',(-10.0244181899855,13.685332996396,7.75));
#43377=CARTESIAN_POINT('',(-10.25,13.685332996396,7.97558181001454));
#43378=CARTESIAN_POINT('Origin',(-10.25,13.685332996396,7.75));
#43379=CARTESIAN_POINT('',(-13.75,13.685332996396,7.97558181001455));
#43380=CARTESIAN_POINT('',(-19.9755818100145,13.685332996396,7.75));
#43381=CARTESIAN_POINT('',(-19.75,13.685332996396,7.97558181001455));
#43382=CARTESIAN_POINT('Origin',(-19.75,13.685332996396,7.75));
#43383=CARTESIAN_POINT('',(-19.9755818100145,13.685332996396,4.25));
#43384=CARTESIAN_POINT('',(-19.9755818100145,13.685332996396,7.75));
#43385=CARTESIAN_POINT('',(-19.75,13.685332996396,4.02441818998545));
#43386=CARTESIAN_POINT('Origin',(-19.75,13.685332996396,4.25));
#43387=CARTESIAN_POINT('',(-16.25,13.685332996396,4.02441818998545));
#43388=CARTESIAN_POINT('',(-19.75,13.685332996396,4.02441818998545));
#43389=CARTESIAN_POINT('',(-16.0244181899855,13.685332996396,4.25));
#43390=CARTESIAN_POINT('Origin',(-16.25,13.685332996396,4.25));
#43391=CARTESIAN_POINT('',(-16.0244181899855,13.685332996396,7.75));
#43392=CARTESIAN_POINT('',(-16.0244181899855,13.685332996396,7.75));
#43393=CARTESIAN_POINT('',(-16.25,13.685332996396,7.97558181001454));
#43394=CARTESIAN_POINT('Origin',(-16.25,13.685332996396,7.75));
#43395=CARTESIAN_POINT('',(-19.75,13.685332996396,7.97558181001455));
#43396=CARTESIAN_POINT('',(-25.9755818100146,13.685332996396,7.75));
#43397=CARTESIAN_POINT('',(-25.75,13.685332996396,7.97558181001455));
#43398=CARTESIAN_POINT('Origin',(-25.75,13.685332996396,7.75));
#43399=CARTESIAN_POINT('',(-25.9755818100146,13.685332996396,4.25));
#43400=CARTESIAN_POINT('',(-25.9755818100146,13.685332996396,7.75));
#43401=CARTESIAN_POINT('',(-25.75,13.685332996396,4.02441818998545));
#43402=CARTESIAN_POINT('Origin',(-25.75,13.685332996396,4.25));
#43403=CARTESIAN_POINT('',(-22.25,13.685332996396,4.02441818998545));
#43404=CARTESIAN_POINT('',(-25.75,13.685332996396,4.02441818998545));
#43405=CARTESIAN_POINT('',(-22.0244181899855,13.685332996396,4.25));
#43406=CARTESIAN_POINT('Origin',(-22.25,13.685332996396,4.25));
#43407=CARTESIAN_POINT('',(-22.0244181899855,13.685332996396,7.75));
#43408=CARTESIAN_POINT('',(-22.0244181899855,13.685332996396,7.75));
#43409=CARTESIAN_POINT('',(-22.25,13.685332996396,7.97558181001454));
#43410=CARTESIAN_POINT('Origin',(-22.25,13.685332996396,7.75));
#43411=CARTESIAN_POINT('',(-25.75,13.685332996396,7.97558181001455));
#43412=CARTESIAN_POINT('',(-37.9755818100146,13.685332996396,7.75));
#43413=CARTESIAN_POINT('',(-37.75,13.685332996396,7.97558181001455));
#43414=CARTESIAN_POINT('Origin',(-37.75,13.685332996396,7.75));
#43415=CARTESIAN_POINT('',(-37.9755818100146,13.685332996396,4.25));
#43416=CARTESIAN_POINT('',(-37.9755818100146,13.685332996396,7.75));
#43417=CARTESIAN_POINT('',(-37.75,13.685332996396,4.02441818998545));
#43418=CARTESIAN_POINT('Origin',(-37.75,13.685332996396,4.25));
#43419=CARTESIAN_POINT('',(-34.25,13.685332996396,4.02441818998545));
#43420=CARTESIAN_POINT('',(-37.75,13.685332996396,4.02441818998545));
#43421=CARTESIAN_POINT('',(-34.0244181899855,13.685332996396,4.25));
#43422=CARTESIAN_POINT('Origin',(-34.25,13.685332996396,4.25));
#43423=CARTESIAN_POINT('',(-34.0244181899855,13.685332996396,7.75));
#43424=CARTESIAN_POINT('',(-34.0244181899855,13.685332996396,7.75));
#43425=CARTESIAN_POINT('',(-34.25,13.685332996396,7.97558181001454));
#43426=CARTESIAN_POINT('Origin',(-34.25,13.685332996396,7.75));
#43427=CARTESIAN_POINT('',(-37.75,13.685332996396,7.97558181001455));
#43428=CARTESIAN_POINT('',(-31.9755818100145,13.685332996396,7.75));
#43429=CARTESIAN_POINT('',(-31.75,13.685332996396,7.97558181001455));
#43430=CARTESIAN_POINT('Origin',(-31.75,13.685332996396,7.75));
#43431=CARTESIAN_POINT('',(-31.9755818100145,13.685332996396,4.25));
#43432=CARTESIAN_POINT('',(-31.9755818100145,13.685332996396,7.75));
#43433=CARTESIAN_POINT('',(-31.75,13.685332996396,4.02441818998545));
#43434=CARTESIAN_POINT('Origin',(-31.75,13.685332996396,4.25));
#43435=CARTESIAN_POINT('',(-28.25,13.685332996396,4.02441818998545));
#43436=CARTESIAN_POINT('',(-31.75,13.685332996396,4.02441818998545));
#43437=CARTESIAN_POINT('',(-28.0244181899855,13.685332996396,4.25));
#43438=CARTESIAN_POINT('Origin',(-28.25,13.685332996396,4.25));
#43439=CARTESIAN_POINT('',(-28.0244181899855,13.685332996396,7.75));
#43440=CARTESIAN_POINT('',(-28.0244181899855,13.685332996396,7.75));
#43441=CARTESIAN_POINT('',(-28.25,13.685332996396,7.97558181001454));
#43442=CARTESIAN_POINT('Origin',(-28.25,13.685332996396,7.75));
#43443=CARTESIAN_POINT('',(-31.75,13.685332996396,7.97558181001455));
#43444=CARTESIAN_POINT('',(1.75000000000006,13.685332996396,16.0244181899854));
#43445=CARTESIAN_POINT('',(-1.74999999999994,13.685332996396,16.0244181899855));
#43446=CARTESIAN_POINT('',(-1.74999999999994,13.685332996396,16.0244181899855));
#43447=CARTESIAN_POINT('',(1.9755818100146,13.685332996396,16.25));
#43448=CARTESIAN_POINT('Origin',(1.75000000000006,13.685332996396,16.25));
#43449=CARTESIAN_POINT('',(1.97558181001462,13.685332996396,19.75));
#43450=CARTESIAN_POINT('',(1.97558181001462,13.685332996396,19.75));
#43451=CARTESIAN_POINT('',(1.75000000000007,13.685332996396,19.9755818100145));
#43452=CARTESIAN_POINT('Origin',(1.75000000000007,13.685332996396,19.75));
#43453=CARTESIAN_POINT('',(-1.74999999999993,13.685332996396,19.9755818100146));
#43454=CARTESIAN_POINT('',(-1.74999999999993,13.685332996396,19.9755818100146));
#43455=CARTESIAN_POINT('',(-1.97558181001448,13.685332996396,19.75));
#43456=CARTESIAN_POINT('Origin',(-1.74999999999993,13.685332996396,19.75));
#43457=CARTESIAN_POINT('',(-1.97558181001449,13.685332996396,16.25));
#43458=CARTESIAN_POINT('',(-1.97558181001448,13.685332996396,19.75));
#43459=CARTESIAN_POINT('Origin',(-1.74999999999994,13.685332996396,16.25));
#43460=CARTESIAN_POINT('',(1.75000000000003,13.685332996396,10.0244181899854));
#43461=CARTESIAN_POINT('',(-1.74999999999997,13.685332996396,10.0244181899855));
#43462=CARTESIAN_POINT('',(-1.74999999999997,13.685332996396,10.0244181899855));
#43463=CARTESIAN_POINT('',(1.97558181001458,13.685332996396,10.25));
#43464=CARTESIAN_POINT('Origin',(1.75000000000004,13.685332996396,10.25));
#43465=CARTESIAN_POINT('',(1.97558181001459,13.685332996396,13.75));
#43466=CARTESIAN_POINT('',(1.97558181001459,13.685332996396,13.75));
#43467=CARTESIAN_POINT('',(1.75000000000005,13.685332996396,13.9755818100145));
#43468=CARTESIAN_POINT('Origin',(1.75000000000005,13.685332996396,13.75));
#43469=CARTESIAN_POINT('',(-1.74999999999995,13.685332996396,13.9755818100146));
#43470=CARTESIAN_POINT('',(-1.74999999999995,13.685332996396,13.9755818100146));
#43471=CARTESIAN_POINT('',(-1.9755818100145,13.685332996396,13.75));
#43472=CARTESIAN_POINT('Origin',(-1.74999999999995,13.685332996396,13.75));
#43473=CARTESIAN_POINT('',(-1.97558181001451,13.685332996396,10.25));
#43474=CARTESIAN_POINT('',(-1.9755818100145,13.685332996396,13.75));
#43475=CARTESIAN_POINT('Origin',(-1.74999999999996,13.685332996396,10.25));
#43476=CARTESIAN_POINT('',(1.75000000000008,13.685332996396,22.0244181899854));
#43477=CARTESIAN_POINT('',(-1.74999999999992,13.685332996396,22.0244181899855));
#43478=CARTESIAN_POINT('',(-1.74999999999992,13.685332996396,22.0244181899855));
#43479=CARTESIAN_POINT('',(1.97558181001462,13.685332996396,22.25));
#43480=CARTESIAN_POINT('Origin',(1.75000000000008,13.685332996396,22.25));
#43481=CARTESIAN_POINT('',(1.97558181001464,13.685332996396,25.75));
#43482=CARTESIAN_POINT('',(1.97558181001464,13.685332996396,25.75));
#43483=CARTESIAN_POINT('',(1.75000000000009,13.685332996396,25.9755818100145));
#43484=CARTESIAN_POINT('Origin',(1.75000000000009,13.685332996396,25.75));
#43485=CARTESIAN_POINT('',(-1.74999999999991,13.685332996396,25.9755818100146));
#43486=CARTESIAN_POINT('',(-1.74999999999991,13.685332996396,25.9755818100146));
#43487=CARTESIAN_POINT('',(-1.97558181001446,13.685332996396,25.75));
#43488=CARTESIAN_POINT('Origin',(-1.74999999999991,13.685332996396,25.75));
#43489=CARTESIAN_POINT('',(-1.97558181001447,13.685332996396,22.25));
#43490=CARTESIAN_POINT('',(-1.97558181001446,13.685332996396,25.75));
#43491=CARTESIAN_POINT('Origin',(-1.74999999999992,13.685332996396,22.25));
#43492=CARTESIAN_POINT('',(1.7500000000001,13.685332996396,28.0244181899854));
#43493=CARTESIAN_POINT('',(-1.7499999999999,13.685332996396,28.0244181899855));
#43494=CARTESIAN_POINT('',(-1.7499999999999,13.685332996396,28.0244181899855));
#43495=CARTESIAN_POINT('',(1.97558181001464,13.685332996396,28.25));
#43496=CARTESIAN_POINT('Origin',(1.7500000000001,13.685332996396,28.25));
#43497=CARTESIAN_POINT('',(1.97558181001466,13.685332996396,31.75));
#43498=CARTESIAN_POINT('',(1.97558181001466,13.685332996396,31.75));
#43499=CARTESIAN_POINT('',(1.75000000000011,13.685332996396,31.9755818100145));
#43500=CARTESIAN_POINT('Origin',(1.75000000000011,13.685332996396,31.75));
#43501=CARTESIAN_POINT('',(-1.74999999999989,13.685332996396,31.9755818100146));
#43502=CARTESIAN_POINT('',(-1.74999999999989,13.685332996396,31.9755818100146));
#43503=CARTESIAN_POINT('',(-1.97558181001444,13.685332996396,31.75));
#43504=CARTESIAN_POINT('Origin',(-1.74999999999989,13.685332996396,31.75));
#43505=CARTESIAN_POINT('',(-1.97558181001445,13.685332996396,28.25));
#43506=CARTESIAN_POINT('',(-1.97558181001444,13.685332996396,31.75));
#43507=CARTESIAN_POINT('Origin',(-1.7499999999999,13.685332996396,28.25));
#43508=CARTESIAN_POINT('',(1.75000000000012,13.685332996396,34.0244181899855));
#43509=CARTESIAN_POINT('',(-1.74999999999988,13.685332996396,34.0244181899855));
#43510=CARTESIAN_POINT('',(-1.74999999999988,13.685332996396,34.0244181899855));
#43511=CARTESIAN_POINT('',(1.97558181001467,13.685332996396,34.25));
#43512=CARTESIAN_POINT('Origin',(1.75000000000012,13.685332996396,34.25));
#43513=CARTESIAN_POINT('',(1.97558181001468,13.685332996396,37.75));
#43514=CARTESIAN_POINT('',(1.97558181001468,13.685332996396,37.75));
#43515=CARTESIAN_POINT('',(1.75000000000013,13.685332996396,37.9755818100145));
#43516=CARTESIAN_POINT('Origin',(1.75000000000013,13.685332996396,37.75));
#43517=CARTESIAN_POINT('',(-1.74999999999987,13.685332996396,37.9755818100146));
#43518=CARTESIAN_POINT('',(-1.74999999999987,13.685332996396,37.9755818100146));
#43519=CARTESIAN_POINT('',(-1.97558181001441,13.685332996396,37.75));
#43520=CARTESIAN_POINT('Origin',(-1.74999999999987,13.685332996396,37.75));
#43521=CARTESIAN_POINT('',(-1.97558181001443,13.685332996396,34.25));
#43522=CARTESIAN_POINT('',(-1.97558181001441,13.685332996396,37.75));
#43523=CARTESIAN_POINT('Origin',(-1.74999999999988,13.685332996396,34.25));
#43524=CARTESIAN_POINT('',(1.75000000000014,13.685332996396,40.0244181899854));
#43525=CARTESIAN_POINT('',(-1.74999999999986,13.685332996396,40.0244181899855));
#43526=CARTESIAN_POINT('',(-1.74999999999986,13.685332996396,40.0244181899855));
#43527=CARTESIAN_POINT('',(1.97558181001469,13.685332996396,40.25));
#43528=CARTESIAN_POINT('Origin',(1.75000000000014,13.685332996396,40.25));
#43529=CARTESIAN_POINT('',(1.97558067113358,13.6853329930983,42.8953043447347));
#43530=CARTESIAN_POINT('',(1.9755818100147,13.685332996396,43.75));
#43531=CARTESIAN_POINT('',(1.75915734256209,13.685332996396,43.1197125083757));
#43532=CARTESIAN_POINT('Ctrl Pts',(1.75915734256209,13.685332996396,43.1197125083757));
#43533=CARTESIAN_POINT('Ctrl Pts',(1.81721252392769,13.685332996396,43.1173439465347));
#43534=CARTESIAN_POINT('Ctrl Pts',(1.87302842434049,13.685332996396,43.0919013531587));
#43535=CARTESIAN_POINT('Ctrl Pts',(1.91276360078851,13.685332996396,43.0504944560233));
#43536=CARTESIAN_POINT('Ctrl Pts',(1.95227096683313,13.685332996396,43.0093249536293));
#43537=CARTESIAN_POINT('Ctrl Pts',(1.97531643068865,13.685332996396,42.9524891253734));
#43538=CARTESIAN_POINT('Ctrl Pts',(1.97557953310523,13.685332996396,42.8953043480232));
#43539=CARTESIAN_POINT('',(-1.75915734256179,13.685332996396,43.1197125083757));
#43540=CARTESIAN_POINT('Origin',(0.,13.685332996396,0.));
#43541=CARTESIAN_POINT('',(-1.97558067113328,13.6853329930983,42.8953043447347));
#43542=CARTESIAN_POINT('Ctrl Pts',(-1.7591573425618,13.685332996396,43.1197125083757));
#43543=CARTESIAN_POINT('Ctrl Pts',(-1.81721252392739,13.685332996396,43.1173439465347));
#43544=CARTESIAN_POINT('Ctrl Pts',(-1.8730284243402,13.685332996396,43.0919013531587));
#43545=CARTESIAN_POINT('Ctrl Pts',(-1.91276360078823,13.685332996396,43.0504944560233));
#43546=CARTESIAN_POINT('Ctrl Pts',(-1.95227096683283,13.685332996396,43.0093249536294));
#43547=CARTESIAN_POINT('Ctrl Pts',(-1.97531643068835,13.685332996396,42.9524891253735));
#43548=CARTESIAN_POINT('Ctrl Pts',(-1.97557953310493,13.685332996396,42.8953043480232));
#43549=CARTESIAN_POINT('',(-1.97558181001441,13.685332996396,40.25));
#43550=CARTESIAN_POINT('',(-1.97558181001439,13.685332996396,43.75));
#43551=CARTESIAN_POINT('Origin',(-1.74999999999986,13.685332996396,40.25));
#43552=CARTESIAN_POINT('',(1.75000000000001,13.685332996396,4.02441818998545));
#43553=CARTESIAN_POINT('',(-1.74999999999999,13.685332996396,4.02441818998546));
#43554=CARTESIAN_POINT('',(-1.74999999999999,13.685332996396,4.02441818998546));
#43555=CARTESIAN_POINT('',(1.97558181001456,13.685332996396,4.24999999999999));
#43556=CARTESIAN_POINT('Origin',(1.75000000000001,13.685332996396,4.24999999999999));
#43557=CARTESIAN_POINT('',(1.97558181001457,13.685332996396,7.74999999999999));
#43558=CARTESIAN_POINT('',(1.97558181001457,13.685332996396,7.74999999999999));
#43559=CARTESIAN_POINT('',(1.75000000000003,13.685332996396,7.97558181001454));
#43560=CARTESIAN_POINT('Origin',(1.75000000000003,13.685332996396,7.74999999999999));
#43561=CARTESIAN_POINT('',(-1.74999999999997,13.685332996396,7.97558181001455));
#43562=CARTESIAN_POINT('',(-1.74999999999997,13.685332996396,7.97558181001455));
#43563=CARTESIAN_POINT('',(-1.97558181001452,13.685332996396,7.75000000000001));
#43564=CARTESIAN_POINT('Origin',(-1.74999999999997,13.685332996396,7.75000000000001));
#43565=CARTESIAN_POINT('',(-1.97558181001453,13.685332996396,4.25000000000001));
#43566=CARTESIAN_POINT('',(-1.97558181001452,13.685332996396,7.75000000000001));
#43567=CARTESIAN_POINT('Origin',(-1.74999999999999,13.685332996396,4.25000000000001));
#43568=CARTESIAN_POINT('',(-25.8852687667489,13.685332996396,34.5305242102409));
#43569=CARTESIAN_POINT('',(-22.3669540816249,13.685332996396,36.9069587811207));
#43570=CARTESIAN_POINT('Origin',(0.,13.685332996396,0.));
#43571=CARTESIAN_POINT('',(-25.9755818100144,13.685332996396,34.3499698402957));
#43572=CARTESIAN_POINT('Ctrl Pts',(-25.8852687667489,13.685332996396,34.5305242102409));
#43573=CARTESIAN_POINT('Ctrl Pts',(-25.8992989946564,13.685332996396,34.5200066253868));
#43574=CARTESIAN_POINT('Ctrl Pts',(-25.9120225523629,13.6853329963987,34.5078548784224));
#43575=CARTESIAN_POINT('Ctrl Pts',(-25.9342960856015,13.6853329963987,34.4809893576983));
#43576=CARTESIAN_POINT('Ctrl Pts',(-25.9438181609826,13.6853329963987,34.4663683751952));
#43577=CARTESIAN_POINT('Ctrl Pts',(-25.9593662277636,13.6853329963987,34.4352835467235));
#43578=CARTESIAN_POINT('Ctrl Pts',(-25.9653611322789,13.6853329963987,34.4188691485233));
#43579=CARTESIAN_POINT('Ctrl Pts',(-25.9734915116199,13.6853329963987,34.3849307012328));
#43580=CARTESIAN_POINT('Ctrl Pts',(-25.9755817632061,13.685332996396,34.3674804919032));
#43581=CARTESIAN_POINT('Ctrl Pts',(-25.9755818100144,13.685332996396,34.3499700010596));
#43582=CARTESIAN_POINT('',(-25.9755818100144,13.685332996396,34.2500000000001));
#43583=CARTESIAN_POINT('',(-25.9755818100144,13.685332996396,37.7500000000001));
#43584=CARTESIAN_POINT('',(-25.7499999999999,13.685332996396,34.0244181899855));
#43585=CARTESIAN_POINT('Origin',(-25.7499999999999,13.685332996396,34.2500000000001));
#43586=CARTESIAN_POINT('',(-22.2499999999999,13.685332996396,34.0244181899855));
#43587=CARTESIAN_POINT('',(-25.7499999999999,13.685332996396,34.0244181899855));
#43588=CARTESIAN_POINT('',(-22.0244181899853,13.685332996396,34.2500000000001));
#43589=CARTESIAN_POINT('Origin',(-22.2499999999999,13.685332996396,34.2500000000001));
#43590=CARTESIAN_POINT('',(-22.0244181899853,13.685332996396,36.7140857756461));
#43591=CARTESIAN_POINT('',(-22.0244181899853,13.685332996396,37.7500000000001));
#43592=CARTESIAN_POINT('Ctrl Pts',(-22.0244181899853,13.685332996396,36.7140857763058));
#43593=CARTESIAN_POINT('Ctrl Pts',(-22.0244182164864,13.685332997209,36.7540848772451));
#43594=CARTESIAN_POINT('Ctrl Pts',(-22.0353025785804,13.685332996396,36.7938641217928));
#43595=CARTESIAN_POINT('Ctrl Pts',(-22.055347185705,13.685332996396,36.8280838947682));
#43596=CARTESIAN_POINT('Ctrl Pts',(-22.0753917928296,13.685332996396,36.8623036677436));
#43597=CARTESIAN_POINT('Ctrl Pts',(-22.1045899064316,13.685332996396,36.8910796084173));
#43598=CARTESIAN_POINT('Ctrl Pts',(-22.1393364629773,13.685332996396,36.9106359969256));
#43599=CARTESIAN_POINT('Ctrl Pts',(-22.1740830195229,13.685332996396,36.9301923854339));
#43600=CARTESIAN_POINT('Ctrl Pts',(-22.2141206541724,13.685332996396,36.940254605874));
#43601=CARTESIAN_POINT('Ctrl Pts',(-22.2536952105403,13.685332996396,36.9396050279049));
#43602=CARTESIAN_POINT('Ctrl Pts',(-22.2932697669082,13.685332996396,36.9389554499357));
#43603=CARTESIAN_POINT('Ctrl Pts',(-22.3330056926633,13.685332996396,36.9275326108777));
#43604=CARTESIAN_POINT('Ctrl Pts',(-22.3669540816249,13.685332996396,36.9069587811207));
#43605=CARTESIAN_POINT('',(-13.8222130546553,13.685332996396,40.8821558584253));
#43606=CARTESIAN_POINT('',(-10.3038983695314,13.685332996396,41.9074446817177));
#43607=CARTESIAN_POINT('Origin',(0.,13.685332996396,0.));
#43608=CARTESIAN_POINT('',(-13.9755818100144,13.685332996396,40.6684316106888));
#43609=CARTESIAN_POINT('Ctrl Pts',(-13.8222130546566,13.6853329963961,40.8821558584273));
#43610=CARTESIAN_POINT('Ctrl Pts',(-13.8669060182703,13.685332996396,40.8670451246226));
#43611=CARTESIAN_POINT('Ctrl Pts',(-13.9061001212849,13.685332996396,40.8378863014117));
#43612=CARTESIAN_POINT('Ctrl Pts',(-13.933384700635,13.685332996396,40.7997959829942));
#43613=CARTESIAN_POINT('Ctrl Pts',(-13.9606692799851,13.685332996396,40.7617056645766));
#43614=CARTESIAN_POINT('Ctrl Pts',(-13.975581684507,13.685333000624,40.7153716660836));
#43615=CARTESIAN_POINT('Ctrl Pts',(-13.9755818100144,13.685332996396,40.6684318962848));
#43616=CARTESIAN_POINT('',(-13.9755818100144,13.685332996396,40.2500000000001));
#43617=CARTESIAN_POINT('',(-13.9755818100144,13.685332996396,43.7500000000001));
#43618=CARTESIAN_POINT('',(-13.7499999999999,13.685332996396,40.0244181899855));
#43619=CARTESIAN_POINT('Origin',(-13.7499999999999,13.685332996396,40.2500000000001));
#43620=CARTESIAN_POINT('',(-10.2499999999999,13.685332996396,40.0244181899855));
#43621=CARTESIAN_POINT('',(-13.7499999999999,13.685332996396,40.0244181899855));
#43622=CARTESIAN_POINT('',(-10.0244181899853,13.685332996396,40.25));
#43623=CARTESIAN_POINT('Origin',(-10.2499999999999,13.685332996396,40.25));
#43624=CARTESIAN_POINT('',(-10.0244181899856,13.685332996396,41.6884060514864));
#43625=CARTESIAN_POINT('',(-10.0244181899853,13.685332996396,43.75));
#43626=CARTESIAN_POINT('Ctrl Pts',(-10.0244181899862,13.685332996396,41.6884062733935));
#43627=CARTESIAN_POINT('Ctrl Pts',(-10.0244183936535,13.6853329939054,41.7571033670528));
#43628=CARTESIAN_POINT('Ctrl Pts',(-10.0575127410173,13.685332996396,41.824207251865));
#43629=CARTESIAN_POINT('Ctrl Pts',(-10.1109828206469,13.685332996396,41.8660442416265));
#43630=CARTESIAN_POINT('Ctrl Pts',(-10.1644529002765,13.685332996396,41.9078812313879));
#43631=CARTESIAN_POINT('Ctrl Pts',(-10.2374931520763,13.685332996396,41.9237717267708));
#43632=CARTESIAN_POINT('Ctrl Pts',(-10.3038983695314,13.685332996396,41.9074446817177));
#43633=CARTESIAN_POINT('',(-7.79068519860857,13.685332996396,42.4465483343115));
#43634=CARTESIAN_POINT('',(-4.27237051348462,13.685332996396,42.9435803299674));
#43635=CARTESIAN_POINT('Origin',(0.,13.685332996396,0.));
#43636=CARTESIAN_POINT('',(-7.9755818100144,13.685332996396,42.2246586690629));
#43637=CARTESIAN_POINT('Ctrl Pts',(-7.79068519860858,13.685332996396,42.4465483343115));
#43638=CARTESIAN_POINT('Ctrl Pts',(-7.8425286900268,13.685332996396,42.4370329095607));
#43639=CARTESIAN_POINT('Ctrl Pts',(-7.88965581112115,13.685332996396,42.4094382707245));
#43640=CARTESIAN_POINT('Ctrl Pts',(-7.9233008284195,13.685332996396,42.3690613155704));
#43641=CARTESIAN_POINT('Ctrl Pts',(-7.95694584571786,13.685332996396,42.3286843604163));
#43642=CARTESIAN_POINT('Ctrl Pts',(-7.97558166976746,13.68533299838,42.2771387938982));
#43643=CARTESIAN_POINT('Ctrl Pts',(-7.9755818100144,13.685332996396,42.2246587886425));
#43644=CARTESIAN_POINT('',(-7.9755818100144,13.685332996396,40.25));
#43645=CARTESIAN_POINT('',(-7.97558181001439,13.685332996396,43.75));
#43646=CARTESIAN_POINT('',(-7.74999999999986,13.685332996396,40.0244181899855));
#43647=CARTESIAN_POINT('Origin',(-7.74999999999986,13.685332996396,40.25));
#43648=CARTESIAN_POINT('',(-4.24999999999986,13.685332996396,40.0244181899855));
#43649=CARTESIAN_POINT('',(-7.74999999999986,13.685332996396,40.0244181899855));
#43650=CARTESIAN_POINT('',(-4.02441818998531,13.685332996396,40.25));
#43651=CARTESIAN_POINT('Origin',(-4.24999999999986,13.685332996396,40.25));
#43652=CARTESIAN_POINT('',(-4.0244181899853,13.685332996396,42.7191142651735));
#43653=CARTESIAN_POINT('',(-4.0244181899853,13.685332996396,43.75));
#43654=CARTESIAN_POINT('Ctrl Pts',(-4.0244181899853,13.6853329963959,42.7191142657048));
#43655=CARTESIAN_POINT('Ctrl Pts',(-4.02441834955106,13.6853330085331,42.7820645507904));
#43656=CARTESIAN_POINT('Ctrl Pts',(-4.05229847698763,13.6853329963961,42.8444249780521));
#43657=CARTESIAN_POINT('Ctrl Pts',(-4.09862612970788,13.6853329963961,42.8863523357132));
#43658=CARTESIAN_POINT('Ctrl Pts',(-4.14495378242814,13.6853329963961,42.9282796933743));
#43659=CARTESIAN_POINT('Ctrl Pts',(-4.20983662577239,13.6853329963961,42.9498015322778));
#43660=CARTESIAN_POINT('Ctrl Pts',(-4.27237051348462,13.685332996396,42.9435803299674));
#43661=CARTESIAN_POINT('',(-25.7499999999999,13.685332996396,31.9755818100146));
#43662=CARTESIAN_POINT('',(-25.9755818100144,13.685332996396,31.7500000000001));
#43663=CARTESIAN_POINT('Origin',(-25.7499999999999,13.685332996396,31.7500000000001));
#43664=CARTESIAN_POINT('',(-25.9755818100145,13.685332996396,28.2500000000001));
#43665=CARTESIAN_POINT('',(-25.9755818100144,13.685332996396,31.7500000000001));
#43666=CARTESIAN_POINT('',(-25.7499999999999,13.685332996396,28.0244181899855));
#43667=CARTESIAN_POINT('Origin',(-25.7499999999999,13.685332996396,28.2500000000001));
#43668=CARTESIAN_POINT('',(-22.2499999999999,13.685332996396,28.0244181899855));
#43669=CARTESIAN_POINT('',(-25.7499999999999,13.685332996396,28.0244181899855));
#43670=CARTESIAN_POINT('',(-22.0244181899854,13.685332996396,28.2500000000001));
#43671=CARTESIAN_POINT('Origin',(-22.2499999999999,13.685332996396,28.2500000000001));
#43672=CARTESIAN_POINT('',(-22.0244181899853,13.685332996396,31.7500000000001));
#43673=CARTESIAN_POINT('',(-22.0244181899853,13.685332996396,31.7500000000001));
#43674=CARTESIAN_POINT('',(-22.2499999999999,13.685332996396,31.9755818100146));
#43675=CARTESIAN_POINT('Origin',(-22.2499999999999,13.685332996396,31.7500000000001));
#43676=CARTESIAN_POINT('',(-25.7499999999999,13.685332996396,31.9755818100146));
#43677=CARTESIAN_POINT('',(-19.7499999999999,13.685332996396,25.9755818100146));
#43678=CARTESIAN_POINT('',(-19.9755818100145,13.685332996396,25.7500000000001));
#43679=CARTESIAN_POINT('Origin',(-19.7499999999999,13.685332996396,25.7500000000001));
#43680=CARTESIAN_POINT('',(-19.9755818100145,13.685332996396,22.2500000000001));
#43681=CARTESIAN_POINT('',(-19.9755818100145,13.685332996396,25.7500000000001));
#43682=CARTESIAN_POINT('',(-19.7499999999999,13.685332996396,22.0244181899855));
#43683=CARTESIAN_POINT('Origin',(-19.7499999999999,13.685332996396,22.2500000000001));
#43684=CARTESIAN_POINT('',(-16.2499999999999,13.685332996396,22.0244181899855));
#43685=CARTESIAN_POINT('',(-19.7499999999999,13.685332996396,22.0244181899855));
#43686=CARTESIAN_POINT('',(-16.0244181899854,13.685332996396,22.2500000000001));
#43687=CARTESIAN_POINT('Origin',(-16.2499999999999,13.685332996396,22.2500000000001));
#43688=CARTESIAN_POINT('',(-16.0244181899854,13.685332996396,25.7500000000001));
#43689=CARTESIAN_POINT('',(-16.0244181899854,13.685332996396,25.7500000000001));
#43690=CARTESIAN_POINT('',(-16.2499999999999,13.685332996396,25.9755818100146));
#43691=CARTESIAN_POINT('Origin',(-16.2499999999999,13.685332996396,25.7500000000001));
#43692=CARTESIAN_POINT('',(-19.7499999999999,13.685332996396,25.9755818100146));
#43693=CARTESIAN_POINT('',(-19.7499999999999,13.685332996396,37.9755818100146));
#43694=CARTESIAN_POINT('',(-19.9755818100144,13.685332996396,37.7500000000001));
#43695=CARTESIAN_POINT('Origin',(-19.7499999999999,13.685332996396,37.7500000000001));
#43696=CARTESIAN_POINT('',(-19.9755818100144,13.685332996396,34.2500000000001));
#43697=CARTESIAN_POINT('',(-19.9755818100144,13.685332996396,37.7500000000001));
#43698=CARTESIAN_POINT('',(-19.7499999999999,13.685332996396,34.0244181899855));
#43699=CARTESIAN_POINT('Origin',(-19.7499999999999,13.685332996396,34.2500000000001));
#43700=CARTESIAN_POINT('',(-16.2499999999999,13.685332996396,34.0244181899855));
#43701=CARTESIAN_POINT('',(-19.7499999999999,13.685332996396,34.0244181899855));
#43702=CARTESIAN_POINT('',(-16.0244181899853,13.685332996396,34.2500000000001));
#43703=CARTESIAN_POINT('Origin',(-16.2499999999999,13.685332996396,34.2500000000001));
#43704=CARTESIAN_POINT('',(-16.0244181899853,13.685332996396,37.7500000000001));
#43705=CARTESIAN_POINT('',(-16.0244181899853,13.685332996396,37.7500000000001));
#43706=CARTESIAN_POINT('',(-16.2499999999999,13.685332996396,37.9755818100146));
#43707=CARTESIAN_POINT('Origin',(-16.2499999999999,13.685332996396,37.7500000000001));
#43708=CARTESIAN_POINT('',(-19.7499999999999,13.685332996396,37.9755818100146));
#43709=CARTESIAN_POINT('',(-19.7499999999999,13.685332996396,31.9755818100146));
#43710=CARTESIAN_POINT('',(-19.9755818100144,13.685332996396,31.7500000000001));
#43711=CARTESIAN_POINT('Origin',(-19.7499999999999,13.685332996396,31.7500000000001));
#43712=CARTESIAN_POINT('',(-19.9755818100145,13.685332996396,28.2500000000001));
#43713=CARTESIAN_POINT('',(-19.9755818100144,13.685332996396,31.7500000000001));
#43714=CARTESIAN_POINT('',(-19.7499999999999,13.685332996396,28.0244181899855));
#43715=CARTESIAN_POINT('Origin',(-19.7499999999999,13.685332996396,28.2500000000001));
#43716=CARTESIAN_POINT('',(-16.2499999999999,13.685332996396,28.0244181899855));
#43717=CARTESIAN_POINT('',(-19.7499999999999,13.685332996396,28.0244181899855));
#43718=CARTESIAN_POINT('',(-16.0244181899854,13.685332996396,28.25));
#43719=CARTESIAN_POINT('Origin',(-16.2499999999999,13.685332996396,28.25));
#43720=CARTESIAN_POINT('',(-16.0244181899853,13.685332996396,31.7500000000001));
#43721=CARTESIAN_POINT('',(-16.0244181899853,13.685332996396,31.7500000000001));
#43722=CARTESIAN_POINT('',(-16.2499999999999,13.685332996396,31.9755818100146));
#43723=CARTESIAN_POINT('Origin',(-16.2499999999999,13.685332996396,31.7500000000001));
#43724=CARTESIAN_POINT('',(-19.7499999999999,13.685332996396,31.9755818100146));
#43725=CARTESIAN_POINT('',(-13.7499999999999,13.685332996396,19.9755818100146));
#43726=CARTESIAN_POINT('',(-13.9755818100145,13.685332996396,19.7500000000001));
#43727=CARTESIAN_POINT('Origin',(-13.7499999999999,13.685332996396,19.7500000000001));
#43728=CARTESIAN_POINT('',(-13.9755818100145,13.685332996396,16.25));
#43729=CARTESIAN_POINT('',(-13.9755818100145,13.685332996396,19.7500000000001));
#43730=CARTESIAN_POINT('',(-13.7499999999999,13.685332996396,16.0244181899855));
#43731=CARTESIAN_POINT('Origin',(-13.7499999999999,13.685332996396,16.25));
#43732=CARTESIAN_POINT('',(-10.2499999999999,13.685332996396,16.0244181899855));
#43733=CARTESIAN_POINT('',(-13.7499999999999,13.685332996396,16.0244181899855));
#43734=CARTESIAN_POINT('',(-10.0244181899854,13.685332996396,16.25));
#43735=CARTESIAN_POINT('Origin',(-10.2499999999999,13.685332996396,16.25));
#43736=CARTESIAN_POINT('',(-10.0244181899854,13.685332996396,19.75));
#43737=CARTESIAN_POINT('',(-10.0244181899854,13.685332996396,19.75));
#43738=CARTESIAN_POINT('',(-10.2499999999999,13.685332996396,19.9755818100146));
#43739=CARTESIAN_POINT('Origin',(-10.2499999999999,13.685332996396,19.75));
#43740=CARTESIAN_POINT('',(-13.7499999999999,13.685332996396,19.9755818100146));
#43741=CARTESIAN_POINT('',(-13.7499999999999,13.685332996396,25.9755818100146));
#43742=CARTESIAN_POINT('',(-13.9755818100145,13.685332996396,25.75));
#43743=CARTESIAN_POINT('Origin',(-13.7499999999999,13.685332996396,25.75));
#43744=CARTESIAN_POINT('',(-13.9755818100145,13.685332996396,22.25));
#43745=CARTESIAN_POINT('',(-13.9755818100145,13.685332996396,25.75));
#43746=CARTESIAN_POINT('',(-13.7499999999999,13.685332996396,22.0244181899855));
#43747=CARTESIAN_POINT('Origin',(-13.7499999999999,13.685332996396,22.25));
#43748=CARTESIAN_POINT('',(-10.2499999999999,13.685332996396,22.0244181899855));
#43749=CARTESIAN_POINT('',(-13.7499999999999,13.685332996396,22.0244181899855));
#43750=CARTESIAN_POINT('',(-10.0244181899854,13.685332996396,22.25));
#43751=CARTESIAN_POINT('Origin',(-10.2499999999999,13.685332996396,22.25));
#43752=CARTESIAN_POINT('',(-10.0244181899854,13.685332996396,25.75));
#43753=CARTESIAN_POINT('',(-10.0244181899854,13.685332996396,25.75));
#43754=CARTESIAN_POINT('',(-10.2499999999999,13.685332996396,25.9755818100146));
#43755=CARTESIAN_POINT('Origin',(-10.2499999999999,13.685332996396,25.75));
#43756=CARTESIAN_POINT('',(-13.7499999999999,13.685332996396,25.9755818100146));
#43757=CARTESIAN_POINT('',(-13.7499999999999,13.685332996396,37.9755818100146));
#43758=CARTESIAN_POINT('',(-13.9755818100144,13.685332996396,37.7500000000001));
#43759=CARTESIAN_POINT('Origin',(-13.7499999999999,13.685332996396,37.7500000000001));
#43760=CARTESIAN_POINT('',(-13.9755818100144,13.685332996396,34.25));
#43761=CARTESIAN_POINT('',(-13.9755818100144,13.685332996396,37.7500000000001));
#43762=CARTESIAN_POINT('',(-13.7499999999999,13.685332996396,34.0244181899855));
#43763=CARTESIAN_POINT('Origin',(-13.7499999999999,13.685332996396,34.25));
#43764=CARTESIAN_POINT('',(-10.2499999999999,13.685332996396,34.0244181899855));
#43765=CARTESIAN_POINT('',(-13.7499999999999,13.685332996396,34.0244181899855));
#43766=CARTESIAN_POINT('',(-10.0244181899853,13.685332996396,34.25));
#43767=CARTESIAN_POINT('Origin',(-10.2499999999999,13.685332996396,34.25));
#43768=CARTESIAN_POINT('',(-10.0244181899853,13.685332996396,37.75));
#43769=CARTESIAN_POINT('',(-10.0244181899853,13.685332996396,37.75));
#43770=CARTESIAN_POINT('',(-10.2499999999999,13.685332996396,37.9755818100146));
#43771=CARTESIAN_POINT('Origin',(-10.2499999999999,13.685332996396,37.75));
#43772=CARTESIAN_POINT('',(-13.7499999999999,13.685332996396,37.9755818100146));
#43773=CARTESIAN_POINT('',(-13.7499999999999,13.685332996396,31.9755818100146));
#43774=CARTESIAN_POINT('',(-13.9755818100144,13.685332996396,31.75));
#43775=CARTESIAN_POINT('Origin',(-13.7499999999999,13.685332996396,31.75));
#43776=CARTESIAN_POINT('',(-13.9755818100144,13.685332996396,28.25));
#43777=CARTESIAN_POINT('',(-13.9755818100144,13.685332996396,31.75));
#43778=CARTESIAN_POINT('',(-13.7499999999999,13.685332996396,28.0244181899855));
#43779=CARTESIAN_POINT('Origin',(-13.7499999999999,13.685332996396,28.25));
#43780=CARTESIAN_POINT('',(-10.2499999999999,13.685332996396,28.0244181899855));
#43781=CARTESIAN_POINT('',(-13.7499999999999,13.685332996396,28.0244181899855));
#43782=CARTESIAN_POINT('',(-10.0244181899854,13.685332996396,28.25));
#43783=CARTESIAN_POINT('Origin',(-10.2499999999999,13.685332996396,28.25));
#43784=CARTESIAN_POINT('',(-10.0244181899853,13.685332996396,31.75));
#43785=CARTESIAN_POINT('',(-10.0244181899853,13.685332996396,31.75));
#43786=CARTESIAN_POINT('',(-10.2499999999999,13.685332996396,31.9755818100146));
#43787=CARTESIAN_POINT('Origin',(-10.2499999999999,13.685332996396,31.75));
#43788=CARTESIAN_POINT('',(-13.7499999999999,13.685332996396,31.9755818100146));
#43789=CARTESIAN_POINT('',(-7.74999999999995,13.685332996396,13.9755818100146));
#43790=CARTESIAN_POINT('',(-7.9755818100145,13.685332996396,13.75));
#43791=CARTESIAN_POINT('Origin',(-7.74999999999995,13.685332996396,13.75));
#43792=CARTESIAN_POINT('',(-7.97558181001451,13.685332996396,10.25));
#43793=CARTESIAN_POINT('',(-7.9755818100145,13.685332996396,13.75));
#43794=CARTESIAN_POINT('',(-7.74999999999996,13.685332996396,10.0244181899855));
#43795=CARTESIAN_POINT('Origin',(-7.74999999999996,13.685332996396,10.25));
#43796=CARTESIAN_POINT('',(-4.24999999999997,13.685332996396,10.0244181899855));
#43797=CARTESIAN_POINT('',(-7.74999999999996,13.685332996396,10.0244181899855));
#43798=CARTESIAN_POINT('',(-4.02441818998542,13.685332996396,10.25));
#43799=CARTESIAN_POINT('Origin',(-4.24999999999996,13.685332996396,10.25));
#43800=CARTESIAN_POINT('',(-4.02441818998541,13.685332996396,13.75));
#43801=CARTESIAN_POINT('',(-4.02441818998541,13.685332996396,13.75));
#43802=CARTESIAN_POINT('',(-4.24999999999995,13.685332996396,13.9755818100146));
#43803=CARTESIAN_POINT('Origin',(-4.24999999999995,13.685332996396,13.75));
#43804=CARTESIAN_POINT('',(-7.74999999999995,13.685332996396,13.9755818100146));
#43805=CARTESIAN_POINT('',(-7.74999999999993,13.685332996396,19.9755818100146));
#43806=CARTESIAN_POINT('',(-7.97558181001448,13.685332996396,19.75));
#43807=CARTESIAN_POINT('Origin',(-7.74999999999993,13.685332996396,19.75));
#43808=CARTESIAN_POINT('',(-7.97558181001449,13.685332996396,16.25));
#43809=CARTESIAN_POINT('',(-7.97558181001448,13.685332996396,19.75));
#43810=CARTESIAN_POINT('',(-7.74999999999994,13.685332996396,16.0244181899855));
#43811=CARTESIAN_POINT('Origin',(-7.74999999999994,13.685332996396,16.25));
#43812=CARTESIAN_POINT('',(-4.24999999999994,13.685332996396,16.0244181899855));
#43813=CARTESIAN_POINT('',(-7.74999999999994,13.685332996396,16.0244181899855));
#43814=CARTESIAN_POINT('',(-4.0244181899854,13.685332996396,16.25));
#43815=CARTESIAN_POINT('Origin',(-4.24999999999994,13.685332996396,16.25));
#43816=CARTESIAN_POINT('',(-4.02441818998538,13.685332996396,19.75));
#43817=CARTESIAN_POINT('',(-4.02441818998538,13.685332996396,19.75));
#43818=CARTESIAN_POINT('',(-4.24999999999993,13.685332996396,19.9755818100146));
#43819=CARTESIAN_POINT('Origin',(-4.24999999999993,13.685332996396,19.75));
#43820=CARTESIAN_POINT('',(-7.74999999999993,13.685332996396,19.9755818100146));
#43821=CARTESIAN_POINT('',(-7.74999999999991,13.685332996396,25.9755818100146));
#43822=CARTESIAN_POINT('',(-7.97558181001446,13.685332996396,25.75));
#43823=CARTESIAN_POINT('Origin',(-7.74999999999991,13.685332996396,25.75));
#43824=CARTESIAN_POINT('',(-7.97558181001447,13.685332996396,22.25));
#43825=CARTESIAN_POINT('',(-7.97558181001446,13.685332996396,25.75));
#43826=CARTESIAN_POINT('',(-7.74999999999992,13.685332996396,22.0244181899855));
#43827=CARTESIAN_POINT('Origin',(-7.74999999999992,13.685332996396,22.25));
#43828=CARTESIAN_POINT('',(-4.24999999999992,13.685332996396,22.0244181899855));
#43829=CARTESIAN_POINT('',(-7.74999999999992,13.685332996396,22.0244181899855));
#43830=CARTESIAN_POINT('',(-4.02441818998538,13.685332996396,22.25));
#43831=CARTESIAN_POINT('Origin',(-4.24999999999992,13.685332996396,22.25));
#43832=CARTESIAN_POINT('',(-4.02441818998536,13.685332996396,25.75));
#43833=CARTESIAN_POINT('',(-4.02441818998536,13.685332996396,25.75));
#43834=CARTESIAN_POINT('',(-4.24999999999991,13.685332996396,25.9755818100146));
#43835=CARTESIAN_POINT('Origin',(-4.24999999999991,13.685332996396,25.75));
#43836=CARTESIAN_POINT('',(-7.74999999999991,13.685332996396,25.9755818100146));
#43837=CARTESIAN_POINT('',(-7.74999999999987,13.685332996396,37.9755818100146));
#43838=CARTESIAN_POINT('',(-7.97558181001441,13.685332996396,37.75));
#43839=CARTESIAN_POINT('Origin',(-7.74999999999987,13.685332996396,37.75));
#43840=CARTESIAN_POINT('',(-7.97558181001443,13.685332996396,34.25));
#43841=CARTESIAN_POINT('',(-7.97558181001441,13.685332996396,37.75));
#43842=CARTESIAN_POINT('',(-7.74999999999988,13.685332996396,34.0244181899855));
#43843=CARTESIAN_POINT('Origin',(-7.74999999999988,13.685332996396,34.25));
#43844=CARTESIAN_POINT('',(-4.24999999999988,13.685332996396,34.0244181899855));
#43845=CARTESIAN_POINT('',(-7.74999999999988,13.685332996396,34.0244181899855));
#43846=CARTESIAN_POINT('',(-4.02441818998533,13.685332996396,34.25));
#43847=CARTESIAN_POINT('Origin',(-4.24999999999988,13.685332996396,34.25));
#43848=CARTESIAN_POINT('',(-4.02441818998532,13.685332996396,37.75));
#43849=CARTESIAN_POINT('',(-4.02441818998532,13.685332996396,37.75));
#43850=CARTESIAN_POINT('',(-4.24999999999987,13.685332996396,37.9755818100146));
#43851=CARTESIAN_POINT('Origin',(-4.24999999999987,13.685332996396,37.75));
#43852=CARTESIAN_POINT('',(-7.74999999999987,13.685332996396,37.9755818100146));
#43853=CARTESIAN_POINT('',(-7.74999999999989,13.685332996396,31.9755818100146));
#43854=CARTESIAN_POINT('',(-7.97558181001444,13.685332996396,31.75));
#43855=CARTESIAN_POINT('Origin',(-7.74999999999989,13.685332996396,31.75));
#43856=CARTESIAN_POINT('',(-7.97558181001444,13.685332996396,28.25));
#43857=CARTESIAN_POINT('',(-7.97558181001444,13.685332996396,31.75));
#43858=CARTESIAN_POINT('',(-7.7499999999999,13.685332996396,28.0244181899855));
#43859=CARTESIAN_POINT('Origin',(-7.7499999999999,13.685332996396,28.25));
#43860=CARTESIAN_POINT('',(-4.2499999999999,13.685332996396,28.0244181899855));
#43861=CARTESIAN_POINT('',(-7.7499999999999,13.685332996396,28.0244181899855));
#43862=CARTESIAN_POINT('',(-4.02441818998535,13.685332996396,28.25));
#43863=CARTESIAN_POINT('Origin',(-4.2499999999999,13.685332996396,28.25));
#43864=CARTESIAN_POINT('',(-4.02441818998534,13.685332996396,31.75));
#43865=CARTESIAN_POINT('',(-4.02441818998534,13.685332996396,31.75));
#43866=CARTESIAN_POINT('',(-4.24999999999989,13.685332996396,31.9755818100146));
#43867=CARTESIAN_POINT('Origin',(-4.24999999999989,13.685332996396,31.75));
#43868=CARTESIAN_POINT('',(-7.74999999999989,13.685332996396,31.9755818100146));
#43869=CARTESIAN_POINT('',(25.8852687667491,13.685332996396,34.5305242102407));
#43870=CARTESIAN_POINT('',(22.3669540816252,13.685332996396,36.9069587811205));
#43871=CARTESIAN_POINT('Origin',(0.,13.685332996396,0.));
#43872=CARTESIAN_POINT('',(22.0244181899856,13.685332996396,36.7140857756459));
#43873=CARTESIAN_POINT('Ctrl Pts',(22.0244181899856,13.685332996396,36.7140857763057));
#43874=CARTESIAN_POINT('Ctrl Pts',(22.0244182164866,13.685332997209,36.754084877245));
#43875=CARTESIAN_POINT('Ctrl Pts',(22.0353025785807,13.685332996396,36.7938641217926));
#43876=CARTESIAN_POINT('Ctrl Pts',(22.0553471857053,13.685332996396,36.828083894768));
#43877=CARTESIAN_POINT('Ctrl Pts',(22.0753917928299,13.685332996396,36.8623036677434));
#43878=CARTESIAN_POINT('Ctrl Pts',(22.1045899064319,13.685332996396,36.8910796084172));
#43879=CARTESIAN_POINT('Ctrl Pts',(22.1393364629775,13.685332996396,36.9106359969254));
#43880=CARTESIAN_POINT('Ctrl Pts',(22.1740830195231,13.685332996396,36.9301923854337));
#43881=CARTESIAN_POINT('Ctrl Pts',(22.2141206541727,13.685332996396,36.9402546058739));
#43882=CARTESIAN_POINT('Ctrl Pts',(22.2536952105406,13.685332996396,36.9396050279047));
#43883=CARTESIAN_POINT('Ctrl Pts',(22.2932697669084,13.685332996396,36.9389554499356));
#43884=CARTESIAN_POINT('Ctrl Pts',(22.3330056926636,13.685332996396,36.9275326108775));
#43885=CARTESIAN_POINT('Ctrl Pts',(22.3669540816252,13.685332996396,36.9069587811205));
#43886=CARTESIAN_POINT('',(22.0244181899856,13.685332996396,34.2499999999999));
#43887=CARTESIAN_POINT('',(22.0244181899856,13.685332996396,37.7499999999999));
#43888=CARTESIAN_POINT('',(22.2500000000001,13.685332996396,34.0244181899854));
#43889=CARTESIAN_POINT('Origin',(22.2500000000001,13.685332996396,34.2499999999999));
#43890=CARTESIAN_POINT('',(25.7500000000001,13.685332996396,34.0244181899854));
#43891=CARTESIAN_POINT('',(25.7500000000001,13.685332996396,34.0244181899854));
#43892=CARTESIAN_POINT('',(25.9755818100147,13.685332996396,34.2499999999999));
#43893=CARTESIAN_POINT('Origin',(25.7500000000001,13.685332996396,34.2499999999999));
#43894=CARTESIAN_POINT('',(25.9755818100147,13.685332996396,34.3499698402955));
#43895=CARTESIAN_POINT('',(25.9755818100147,13.685332996396,37.7499999999999));
#43896=CARTESIAN_POINT('Ctrl Pts',(25.8852687667491,13.685332996396,34.5305242102407));
#43897=CARTESIAN_POINT('Ctrl Pts',(25.8992989946566,13.685332996396,34.5200066253866));
#43898=CARTESIAN_POINT('Ctrl Pts',(25.9120225523631,13.6853329963987,34.5078548784222));
#43899=CARTESIAN_POINT('Ctrl Pts',(25.9342960856018,13.6853329963987,34.4809893576981));
#43900=CARTESIAN_POINT('Ctrl Pts',(25.9438181609828,13.6853329963987,34.466368375195));
#43901=CARTESIAN_POINT('Ctrl Pts',(25.9593662277638,13.6853329963987,34.4352835467233));
#43902=CARTESIAN_POINT('Ctrl Pts',(25.9653611322791,13.6853329963987,34.4188691485231));
#43903=CARTESIAN_POINT('Ctrl Pts',(25.9734915116201,13.6853329963987,34.3849307012327));
#43904=CARTESIAN_POINT('Ctrl Pts',(25.9755817632063,13.685332996396,34.3674804919031));
#43905=CARTESIAN_POINT('Ctrl Pts',(25.9755818100147,13.685332996396,34.3499700010594));
#43906=CARTESIAN_POINT('',(13.8222130546556,13.685332996396,40.8821558584252));
#43907=CARTESIAN_POINT('',(10.3038983695317,13.685332996396,41.9074446817176));
#43908=CARTESIAN_POINT('Origin',(0.,13.685332996396,0.));
#43909=CARTESIAN_POINT('',(10.0244181899859,13.685332996396,41.6884060514863));
#43910=CARTESIAN_POINT('Ctrl Pts',(10.0244181899865,13.685332996396,41.6884062733934));
#43911=CARTESIAN_POINT('Ctrl Pts',(10.0244183936538,13.6853329939054,41.7571033670528));
#43912=CARTESIAN_POINT('Ctrl Pts',(10.0575127410176,13.685332996396,41.8242072518649));
#43913=CARTESIAN_POINT('Ctrl Pts',(10.1109828206472,13.685332996396,41.8660442416264));
#43914=CARTESIAN_POINT('Ctrl Pts',(10.1644529002768,13.685332996396,41.9078812313879));
#43915=CARTESIAN_POINT('Ctrl Pts',(10.2374931520766,13.685332996396,41.9237717267707));
#43916=CARTESIAN_POINT('Ctrl Pts',(10.3038983695317,13.685332996396,41.9074446817176));
#43917=CARTESIAN_POINT('',(10.0244181899856,13.685332996396,40.25));
#43918=CARTESIAN_POINT('',(10.0244181899856,13.685332996396,43.75));
#43919=CARTESIAN_POINT('',(10.2500000000001,13.685332996396,40.0244181899854));
#43920=CARTESIAN_POINT('Origin',(10.2500000000001,13.685332996396,40.25));
#43921=CARTESIAN_POINT('',(13.7500000000001,13.685332996396,40.0244181899854));
#43922=CARTESIAN_POINT('',(13.7500000000001,13.685332996396,40.0244181899854));
#43923=CARTESIAN_POINT('',(13.9755818100147,13.685332996396,40.25));
#43924=CARTESIAN_POINT('Origin',(13.7500000000001,13.685332996396,40.25));
#43925=CARTESIAN_POINT('',(13.9755818100147,13.685332996396,40.6684316106887));
#43926=CARTESIAN_POINT('',(13.9755818100147,13.685332996396,43.75));
#43927=CARTESIAN_POINT('Ctrl Pts',(13.8222130546569,13.6853329963961,40.8821558584272));
#43928=CARTESIAN_POINT('Ctrl Pts',(13.8669060182706,13.685332996396,40.8670451246225));
#43929=CARTESIAN_POINT('Ctrl Pts',(13.9061001212852,13.685332996396,40.8378863014116));
#43930=CARTESIAN_POINT('Ctrl Pts',(13.9333847006353,13.685332996396,40.7997959829941));
#43931=CARTESIAN_POINT('Ctrl Pts',(13.9606692799853,13.685332996396,40.7617056645765));
#43932=CARTESIAN_POINT('Ctrl Pts',(13.9755816845073,13.685333000624,40.7153716660835));
#43933=CARTESIAN_POINT('Ctrl Pts',(13.9755818100147,13.685332996396,40.6684318962847));
#43934=CARTESIAN_POINT('',(7.79068519860886,13.685332996396,42.4465483343114));
#43935=CARTESIAN_POINT('',(4.27237051348492,13.685332996396,42.9435803299674));
#43936=CARTESIAN_POINT('Origin',(0.,13.685332996396,0.));
#43937=CARTESIAN_POINT('',(4.0244181899856,13.685332996396,42.7191142651735));
#43938=CARTESIAN_POINT('Ctrl Pts',(4.0244181899856,13.6853329963959,42.7191142657048));
#43939=CARTESIAN_POINT('Ctrl Pts',(4.02441834955135,13.6853330085331,42.7820645507904));
#43940=CARTESIAN_POINT('Ctrl Pts',(4.05229847698793,13.6853329963961,42.8444249780521));
#43941=CARTESIAN_POINT('Ctrl Pts',(4.09862612970818,13.6853329963961,42.8863523357132));
#43942=CARTESIAN_POINT('Ctrl Pts',(4.14495378242843,13.6853329963961,42.9282796933742));
#43943=CARTESIAN_POINT('Ctrl Pts',(4.20983662577269,13.6853329963961,42.9498015322778));
#43944=CARTESIAN_POINT('Ctrl Pts',(4.27237051348492,13.685332996396,42.9435803299674));
#43945=CARTESIAN_POINT('',(4.02441818998559,13.685332996396,40.25));
#43946=CARTESIAN_POINT('',(4.02441818998561,13.685332996396,43.75));
#43947=CARTESIAN_POINT('',(4.25000000000014,13.685332996396,40.0244181899854));
#43948=CARTESIAN_POINT('Origin',(4.25000000000014,13.685332996396,40.25));
#43949=CARTESIAN_POINT('',(7.75000000000014,13.685332996396,40.0244181899854));
#43950=CARTESIAN_POINT('',(7.75000000000014,13.685332996396,40.0244181899854));
#43951=CARTESIAN_POINT('',(7.97558181001469,13.685332996396,40.25));
#43952=CARTESIAN_POINT('Origin',(7.75000000000014,13.685332996396,40.25));
#43953=CARTESIAN_POINT('',(7.97558181001469,13.685332996396,42.2246586690629));
#43954=CARTESIAN_POINT('',(7.9755818100147,13.685332996396,43.75));
#43955=CARTESIAN_POINT('Ctrl Pts',(7.79068519860887,13.685332996396,42.4465483343114));
#43956=CARTESIAN_POINT('Ctrl Pts',(7.8425286900271,13.685332996396,42.4370329095606));
#43957=CARTESIAN_POINT('Ctrl Pts',(7.88965581112144,13.685332996396,42.4094382707245));
#43958=CARTESIAN_POINT('Ctrl Pts',(7.9233008284198,13.685332996396,42.3690613155703));
#43959=CARTESIAN_POINT('Ctrl Pts',(7.95694584571815,13.685332996396,42.3286843604162));
#43960=CARTESIAN_POINT('Ctrl Pts',(7.97558166976775,13.68533299838,42.2771387938982));
#43961=CARTESIAN_POINT('Ctrl Pts',(7.97558181001469,13.685332996396,42.2246587886424));
#43962=CARTESIAN_POINT('',(25.7500000000001,13.685332996396,31.9755818100145));
#43963=CARTESIAN_POINT('',(25.9755818100147,13.685332996396,31.7499999999999));
#43964=CARTESIAN_POINT('Origin',(25.7500000000001,13.685332996396,31.7499999999999));
#43965=CARTESIAN_POINT('',(22.2500000000001,13.685332996396,31.9755818100145));
#43966=CARTESIAN_POINT('',(25.7500000000001,13.685332996396,31.9755818100145));
#43967=CARTESIAN_POINT('',(22.0244181899856,13.685332996396,31.7499999999999));
#43968=CARTESIAN_POINT('Origin',(22.2500000000001,13.685332996396,31.7499999999999));
#43969=CARTESIAN_POINT('',(22.0244181899855,13.685332996396,28.2499999999999));
#43970=CARTESIAN_POINT('',(22.0244181899856,13.685332996396,31.7499999999999));
#43971=CARTESIAN_POINT('',(22.2500000000001,13.685332996396,28.0244181899854));
#43972=CARTESIAN_POINT('Origin',(22.2500000000001,13.685332996396,28.2499999999999));
#43973=CARTESIAN_POINT('',(25.7500000000001,13.685332996396,28.0244181899854));
#43974=CARTESIAN_POINT('',(25.7500000000001,13.685332996396,28.0244181899854));
#43975=CARTESIAN_POINT('',(25.9755818100146,13.685332996396,28.2499999999999));
#43976=CARTESIAN_POINT('Origin',(25.7500000000001,13.685332996396,28.2499999999999));
#43977=CARTESIAN_POINT('',(25.9755818100147,13.685332996396,31.7499999999999));
#43978=CARTESIAN_POINT('',(19.7500000000001,13.685332996396,25.9755818100145));
#43979=CARTESIAN_POINT('',(19.9755818100146,13.685332996396,25.7499999999999));
#43980=CARTESIAN_POINT('Origin',(19.7500000000001,13.685332996396,25.7499999999999));
#43981=CARTESIAN_POINT('',(16.2500000000001,13.685332996396,25.9755818100145));
#43982=CARTESIAN_POINT('',(19.7500000000001,13.685332996396,25.9755818100145));
#43983=CARTESIAN_POINT('',(16.0244181899855,13.685332996396,25.75));
#43984=CARTESIAN_POINT('Origin',(16.2500000000001,13.685332996396,25.75));
#43985=CARTESIAN_POINT('',(16.0244181899855,13.685332996396,22.2499999999999));
#43986=CARTESIAN_POINT('',(16.0244181899855,13.685332996396,25.75));
#43987=CARTESIAN_POINT('',(16.2500000000001,13.685332996396,22.0244181899854));
#43988=CARTESIAN_POINT('Origin',(16.2500000000001,13.685332996396,22.2499999999999));
#43989=CARTESIAN_POINT('',(19.7500000000001,13.685332996396,22.0244181899854));
#43990=CARTESIAN_POINT('',(19.7500000000001,13.685332996396,22.0244181899854));
#43991=CARTESIAN_POINT('',(19.9755818100146,13.685332996396,22.2499999999999));
#43992=CARTESIAN_POINT('Origin',(19.7500000000001,13.685332996396,22.2499999999999));
#43993=CARTESIAN_POINT('',(19.9755818100146,13.685332996396,25.7499999999999));
#43994=CARTESIAN_POINT('',(19.7500000000001,13.685332996396,37.9755818100145));
#43995=CARTESIAN_POINT('',(19.9755818100147,13.685332996396,37.7499999999999));
#43996=CARTESIAN_POINT('Origin',(19.7500000000001,13.685332996396,37.7499999999999));
#43997=CARTESIAN_POINT('',(16.2500000000001,13.685332996396,37.9755818100145));
#43998=CARTESIAN_POINT('',(19.7500000000001,13.685332996396,37.9755818100145));
#43999=CARTESIAN_POINT('',(16.0244181899856,13.685332996396,37.75));
#44000=CARTESIAN_POINT('Origin',(16.2500000000001,13.685332996396,37.75));
#44001=CARTESIAN_POINT('',(16.0244181899856,13.685332996396,34.25));
#44002=CARTESIAN_POINT('',(16.0244181899856,13.685332996396,37.75));
#44003=CARTESIAN_POINT('',(16.2500000000001,13.685332996396,34.0244181899854));
#44004=CARTESIAN_POINT('Origin',(16.2500000000001,13.685332996396,34.25));
#44005=CARTESIAN_POINT('',(19.7500000000001,13.685332996396,34.0244181899854));
#44006=CARTESIAN_POINT('',(19.7500000000001,13.685332996396,34.0244181899854));
#44007=CARTESIAN_POINT('',(19.9755818100147,13.685332996396,34.2499999999999));
#44008=CARTESIAN_POINT('Origin',(19.7500000000001,13.685332996396,34.2499999999999));
#44009=CARTESIAN_POINT('',(19.9755818100147,13.685332996396,37.7499999999999));
#44010=CARTESIAN_POINT('',(19.7500000000001,13.685332996396,31.9755818100145));
#44011=CARTESIAN_POINT('',(19.9755818100147,13.685332996396,31.7499999999999));
#44012=CARTESIAN_POINT('Origin',(19.7500000000001,13.685332996396,31.7499999999999));
#44013=CARTESIAN_POINT('',(16.2500000000001,13.685332996396,31.9755818100145));
#44014=CARTESIAN_POINT('',(19.7500000000001,13.685332996396,31.9755818100145));
#44015=CARTESIAN_POINT('',(16.0244181899856,13.685332996396,31.7499999999999));
#44016=CARTESIAN_POINT('Origin',(16.2500000000001,13.685332996396,31.7499999999999));
#44017=CARTESIAN_POINT('',(16.0244181899855,13.685332996396,28.2499999999999));
#44018=CARTESIAN_POINT('',(16.0244181899856,13.685332996396,31.7499999999999));
#44019=CARTESIAN_POINT('',(16.2500000000001,13.685332996396,28.0244181899854));
#44020=CARTESIAN_POINT('Origin',(16.2500000000001,13.685332996396,28.2499999999999));
#44021=CARTESIAN_POINT('',(19.7500000000001,13.685332996396,28.0244181899854));
#44022=CARTESIAN_POINT('',(19.7500000000001,13.685332996396,28.0244181899854));
#44023=CARTESIAN_POINT('',(19.9755818100146,13.685332996396,28.2499999999999));
#44024=CARTESIAN_POINT('Origin',(19.7500000000001,13.685332996396,28.2499999999999));
#44025=CARTESIAN_POINT('',(19.9755818100147,13.685332996396,31.7499999999999));
#44026=CARTESIAN_POINT('',(13.7500000000001,13.685332996396,19.9755818100145));
#44027=CARTESIAN_POINT('',(13.9755818100146,13.685332996396,19.75));
#44028=CARTESIAN_POINT('Origin',(13.7500000000001,13.685332996396,19.75));
#44029=CARTESIAN_POINT('',(10.2500000000001,13.685332996396,19.9755818100145));
#44030=CARTESIAN_POINT('',(13.7500000000001,13.685332996396,19.9755818100145));
#44031=CARTESIAN_POINT('',(10.0244181899855,13.685332996396,19.75));
#44032=CARTESIAN_POINT('Origin',(10.2500000000001,13.685332996396,19.75));
#44033=CARTESIAN_POINT('',(10.0244181899855,13.685332996396,16.25));
#44034=CARTESIAN_POINT('',(10.0244181899855,13.685332996396,19.75));
#44035=CARTESIAN_POINT('',(10.2500000000001,13.685332996396,16.0244181899854));
#44036=CARTESIAN_POINT('Origin',(10.2500000000001,13.685332996396,16.25));
#44037=CARTESIAN_POINT('',(13.7500000000001,13.685332996396,16.0244181899854));
#44038=CARTESIAN_POINT('',(13.7500000000001,13.685332996396,16.0244181899854));
#44039=CARTESIAN_POINT('',(13.9755818100146,13.685332996396,16.25));
#44040=CARTESIAN_POINT('Origin',(13.7500000000001,13.685332996396,16.25));
#44041=CARTESIAN_POINT('',(13.9755818100146,13.685332996396,19.75));
#44042=CARTESIAN_POINT('',(13.7500000000001,13.685332996396,25.9755818100145));
#44043=CARTESIAN_POINT('',(13.9755818100146,13.685332996396,25.75));
#44044=CARTESIAN_POINT('Origin',(13.7500000000001,13.685332996396,25.75));
#44045=CARTESIAN_POINT('',(10.2500000000001,13.685332996396,25.9755818100145));
#44046=CARTESIAN_POINT('',(13.7500000000001,13.685332996396,25.9755818100145));
#44047=CARTESIAN_POINT('',(10.0244181899855,13.685332996396,25.75));
#44048=CARTESIAN_POINT('Origin',(10.2500000000001,13.685332996396,25.75));
#44049=CARTESIAN_POINT('',(10.0244181899855,13.685332996396,22.25));
#44050=CARTESIAN_POINT('',(10.0244181899855,13.685332996396,25.75));
#44051=CARTESIAN_POINT('',(10.2500000000001,13.685332996396,22.0244181899854));
#44052=CARTESIAN_POINT('Origin',(10.2500000000001,13.685332996396,22.25));
#44053=CARTESIAN_POINT('',(13.7500000000001,13.685332996396,22.0244181899854));
#44054=CARTESIAN_POINT('',(13.7500000000001,13.685332996396,22.0244181899854));
#44055=CARTESIAN_POINT('',(13.9755818100146,13.685332996396,22.25));
#44056=CARTESIAN_POINT('Origin',(13.7500000000001,13.685332996396,22.25));
#44057=CARTESIAN_POINT('',(13.9755818100146,13.685332996396,25.75));
#44058=CARTESIAN_POINT('',(13.7500000000001,13.685332996396,37.9755818100145));
#44059=CARTESIAN_POINT('',(13.9755818100147,13.685332996396,37.75));
#44060=CARTESIAN_POINT('Origin',(13.7500000000001,13.685332996396,37.75));
#44061=CARTESIAN_POINT('',(10.2500000000001,13.685332996396,37.9755818100145));
#44062=CARTESIAN_POINT('',(13.7500000000001,13.685332996396,37.9755818100145));
#44063=CARTESIAN_POINT('',(10.0244181899856,13.685332996396,37.75));
#44064=CARTESIAN_POINT('Origin',(10.2500000000001,13.685332996396,37.75));
#44065=CARTESIAN_POINT('',(10.0244181899856,13.685332996396,34.25));
#44066=CARTESIAN_POINT('',(10.0244181899856,13.685332996396,37.75));
#44067=CARTESIAN_POINT('',(10.2500000000001,13.685332996396,34.0244181899854));
#44068=CARTESIAN_POINT('Origin',(10.2500000000001,13.685332996396,34.25));
#44069=CARTESIAN_POINT('',(13.7500000000001,13.685332996396,34.0244181899854));
#44070=CARTESIAN_POINT('',(13.7500000000001,13.685332996396,34.0244181899854));
#44071=CARTESIAN_POINT('',(13.9755818100147,13.685332996396,34.25));
#44072=CARTESIAN_POINT('Origin',(13.7500000000001,13.685332996396,34.25));
#44073=CARTESIAN_POINT('',(13.9755818100147,13.685332996396,37.75));
#44074=CARTESIAN_POINT('',(13.7500000000001,13.685332996396,31.9755818100145));
#44075=CARTESIAN_POINT('',(13.9755818100147,13.685332996396,31.75));
#44076=CARTESIAN_POINT('Origin',(13.7500000000001,13.685332996396,31.75));
#44077=CARTESIAN_POINT('',(10.2500000000001,13.685332996396,31.9755818100145));
#44078=CARTESIAN_POINT('',(13.7500000000001,13.685332996396,31.9755818100145));
#44079=CARTESIAN_POINT('',(10.0244181899856,13.685332996396,31.75));
#44080=CARTESIAN_POINT('Origin',(10.2500000000001,13.685332996396,31.75));
#44081=CARTESIAN_POINT('',(10.0244181899856,13.685332996396,28.25));
#44082=CARTESIAN_POINT('',(10.0244181899856,13.685332996396,31.75));
#44083=CARTESIAN_POINT('',(10.2500000000001,13.685332996396,28.0244181899854));
#44084=CARTESIAN_POINT('Origin',(10.2500000000001,13.685332996396,28.25));
#44085=CARTESIAN_POINT('',(13.7500000000001,13.685332996396,28.0244181899854));
#44086=CARTESIAN_POINT('',(13.7500000000001,13.685332996396,28.0244181899854));
#44087=CARTESIAN_POINT('',(13.9755818100146,13.685332996396,28.25));
#44088=CARTESIAN_POINT('Origin',(13.7500000000001,13.685332996396,28.25));
#44089=CARTESIAN_POINT('',(13.9755818100147,13.685332996396,31.75));
#44090=CARTESIAN_POINT('',(7.75000000000005,13.685332996396,13.9755818100145));
#44091=CARTESIAN_POINT('',(7.97558181001459,13.685332996396,13.75));
#44092=CARTESIAN_POINT('Origin',(7.75000000000005,13.685332996396,13.75));
#44093=CARTESIAN_POINT('',(4.25000000000005,13.685332996396,13.9755818100145));
#44094=CARTESIAN_POINT('',(7.75000000000005,13.685332996396,13.9755818100145));
#44095=CARTESIAN_POINT('',(4.0244181899855,13.685332996396,13.75));
#44096=CARTESIAN_POINT('Origin',(4.25000000000005,13.685332996396,13.75));
#44097=CARTESIAN_POINT('',(4.02441818998549,13.685332996396,10.25));
#44098=CARTESIAN_POINT('',(4.0244181899855,13.685332996396,13.75));
#44099=CARTESIAN_POINT('',(4.25000000000004,13.685332996396,10.0244181899854));
#44100=CARTESIAN_POINT('Origin',(4.25000000000004,13.685332996396,10.25));
#44101=CARTESIAN_POINT('',(7.75000000000003,13.685332996396,10.0244181899854));
#44102=CARTESIAN_POINT('',(7.75000000000003,13.685332996396,10.0244181899854));
#44103=CARTESIAN_POINT('',(7.97558181001458,13.685332996396,10.25));
#44104=CARTESIAN_POINT('Origin',(7.75000000000004,13.685332996396,10.25));
#44105=CARTESIAN_POINT('',(7.97558181001459,13.685332996396,13.75));
#44106=CARTESIAN_POINT('',(7.75000000000007,13.685332996396,19.9755818100145));
#44107=CARTESIAN_POINT('',(7.97558181001462,13.685332996396,19.75));
#44108=CARTESIAN_POINT('Origin',(7.75000000000007,13.685332996396,19.75));
#44109=CARTESIAN_POINT('',(4.25000000000007,13.685332996396,19.9755818100145));
#44110=CARTESIAN_POINT('',(7.75000000000007,13.685332996396,19.9755818100145));
#44111=CARTESIAN_POINT('',(4.02441818998552,13.685332996396,19.75));
#44112=CARTESIAN_POINT('Origin',(4.25000000000007,13.685332996396,19.75));
#44113=CARTESIAN_POINT('',(4.02441818998551,13.685332996396,16.25));
#44114=CARTESIAN_POINT('',(4.02441818998552,13.685332996396,19.75));
#44115=CARTESIAN_POINT('',(4.25000000000006,13.685332996396,16.0244181899854));
#44116=CARTESIAN_POINT('Origin',(4.25000000000006,13.685332996396,16.25));
#44117=CARTESIAN_POINT('',(7.75000000000006,13.685332996396,16.0244181899854));
#44118=CARTESIAN_POINT('',(7.75000000000006,13.685332996396,16.0244181899854));
#44119=CARTESIAN_POINT('',(7.9755818100146,13.685332996396,16.25));
#44120=CARTESIAN_POINT('Origin',(7.75000000000006,13.685332996396,16.25));
#44121=CARTESIAN_POINT('',(7.97558181001462,13.685332996396,19.75));
#44122=CARTESIAN_POINT('',(7.75000000000009,13.685332996396,25.9755818100145));
#44123=CARTESIAN_POINT('',(7.97558181001464,13.685332996396,25.75));
#44124=CARTESIAN_POINT('Origin',(7.75000000000009,13.685332996396,25.75));
#44125=CARTESIAN_POINT('',(4.25000000000009,13.685332996396,25.9755818100145));
#44126=CARTESIAN_POINT('',(7.75000000000009,13.685332996396,25.9755818100145));
#44127=CARTESIAN_POINT('',(4.02441818998554,13.685332996396,25.75));
#44128=CARTESIAN_POINT('Origin',(4.25000000000009,13.685332996396,25.75));
#44129=CARTESIAN_POINT('',(4.02441818998553,13.685332996396,22.25));
#44130=CARTESIAN_POINT('',(4.02441818998554,13.685332996396,25.75));
#44131=CARTESIAN_POINT('',(4.25000000000008,13.685332996396,22.0244181899854));
#44132=CARTESIAN_POINT('Origin',(4.25000000000008,13.685332996396,22.25));
#44133=CARTESIAN_POINT('',(7.75000000000008,13.685332996396,22.0244181899854));
#44134=CARTESIAN_POINT('',(7.75000000000008,13.685332996396,22.0244181899854));
#44135=CARTESIAN_POINT('',(7.97558181001462,13.685332996396,22.25));
#44136=CARTESIAN_POINT('Origin',(7.75000000000008,13.685332996396,22.25));
#44137=CARTESIAN_POINT('',(7.97558181001464,13.685332996396,25.75));
#44138=CARTESIAN_POINT('',(7.75000000000013,13.685332996396,37.9755818100145));
#44139=CARTESIAN_POINT('',(7.97558181001468,13.685332996396,37.75));
#44140=CARTESIAN_POINT('Origin',(7.75000000000013,13.685332996396,37.75));
#44141=CARTESIAN_POINT('',(4.25000000000013,13.685332996396,37.9755818100145));
#44142=CARTESIAN_POINT('',(7.75000000000013,13.685332996396,37.9755818100145));
#44143=CARTESIAN_POINT('',(4.02441818998559,13.685332996396,37.75));
#44144=CARTESIAN_POINT('Origin',(4.25000000000013,13.685332996396,37.75));
#44145=CARTESIAN_POINT('',(4.02441818998557,13.685332996396,34.25));
#44146=CARTESIAN_POINT('',(4.02441818998559,13.685332996396,37.75));
#44147=CARTESIAN_POINT('',(4.25000000000012,13.685332996396,34.0244181899855));
#44148=CARTESIAN_POINT('Origin',(4.25000000000012,13.685332996396,34.25));
#44149=CARTESIAN_POINT('',(7.75000000000012,13.685332996396,34.0244181899854));
#44150=CARTESIAN_POINT('',(7.75000000000012,13.685332996396,34.0244181899854));
#44151=CARTESIAN_POINT('',(7.97558181001466,13.685332996396,34.25));
#44152=CARTESIAN_POINT('Origin',(7.75000000000012,13.685332996396,34.25));
#44153=CARTESIAN_POINT('',(7.97558181001468,13.685332996396,37.75));
#44154=CARTESIAN_POINT('',(7.75000000000011,13.685332996396,31.9755818100145));
#44155=CARTESIAN_POINT('',(7.97558181001466,13.685332996396,31.75));
#44156=CARTESIAN_POINT('Origin',(7.75000000000011,13.685332996396,31.75));
#44157=CARTESIAN_POINT('',(4.25000000000011,13.685332996396,31.9755818100145));
#44158=CARTESIAN_POINT('',(7.75000000000011,13.685332996396,31.9755818100145));
#44159=CARTESIAN_POINT('',(4.02441818998556,13.685332996396,31.75));
#44160=CARTESIAN_POINT('Origin',(4.25000000000011,13.685332996396,31.75));
#44161=CARTESIAN_POINT('',(4.02441818998555,13.685332996396,28.25));
#44162=CARTESIAN_POINT('',(4.02441818998556,13.685332996396,31.75));
#44163=CARTESIAN_POINT('',(4.2500000000001,13.685332996396,28.0244181899854));
#44164=CARTESIAN_POINT('Origin',(4.2500000000001,13.685332996396,28.25));
#44165=CARTESIAN_POINT('',(7.7500000000001,13.685332996396,28.0244181899854));
#44166=CARTESIAN_POINT('',(7.7500000000001,13.685332996396,28.0244181899854));
#44167=CARTESIAN_POINT('',(7.97558181001464,13.685332996396,28.25));
#44168=CARTESIAN_POINT('Origin',(7.7500000000001,13.685332996396,28.25));
#44169=CARTESIAN_POINT('',(7.97558181001466,13.685332996396,31.75));
#44170=CARTESIAN_POINT('Origin',(-1.78023751033836E-16,12.2864158290368,
-1.78023751033836E-16));
#44171=CARTESIAN_POINT('',(40.25,12.2864158290368,-2.));
#44172=CARTESIAN_POINT('',(40.,12.2864158290368,-1.75));
#44173=CARTESIAN_POINT('Origin',(40.25,12.2864158290368,-1.75));
#44174=CARTESIAN_POINT('',(40.,12.2864158290368,1.75));
#44175=CARTESIAN_POINT('',(40.,12.2864158290368,-1.78023751033836E-16));
#44176=CARTESIAN_POINT('',(40.25,12.2864158290368,2.));
#44177=CARTESIAN_POINT('Origin',(40.25,12.2864158290368,1.75));
#44178=CARTESIAN_POINT('',(42.8943150864052,12.2864158290368,2.));
#44179=CARTESIAN_POINT('',(-1.78023751033836E-16,12.2864158290368,2.));
#44180=CARTESIAN_POINT('',(43.1441104028771,12.2864158290368,1.76015270483965));
#44181=CARTESIAN_POINT('Ctrl Pts',(42.8943150864052,12.2864158290368,2.));
#44182=CARTESIAN_POINT('Ctrl Pts',(42.9580603817067,12.2864158290368,1.9999998297209));
#44183=CARTESIAN_POINT('Ctrl Pts',(43.0215128426885,12.2864158290368,1.97441776392027));
#44184=CARTESIAN_POINT('Ctrl Pts',(43.1132899987123,12.2864158290368,1.88634592712818));
#44185=CARTESIAN_POINT('Ctrl Pts',(43.1414855467453,12.2864158290368,1.82448984655272));
#44186=CARTESIAN_POINT('Ctrl Pts',(43.1441104028771,12.2864158290368,1.76015270483965));
#44187=CARTESIAN_POINT('',(43.1441104028771,12.2864158290368,-1.76015270483965));
#44188=CARTESIAN_POINT('Origin',(0.,12.2864158290368,0.));
#44189=CARTESIAN_POINT('',(42.8943150864052,12.2864158290368,-2.));
#44190=CARTESIAN_POINT('Ctrl Pts',(42.8943150864052,12.2864158290368,-2.));
#44191=CARTESIAN_POINT('Ctrl Pts',(42.9580603817067,12.2864158290368,-1.9999998297209));
#44192=CARTESIAN_POINT('Ctrl Pts',(43.0215128426885,12.2864158290368,-1.97441776392027));
#44193=CARTESIAN_POINT('Ctrl Pts',(43.1132899987123,12.2864158290368,-1.88634592712818));
#44194=CARTESIAN_POINT('Ctrl Pts',(43.1414855467453,12.2864158290368,-1.82448984655272));
#44195=CARTESIAN_POINT('Ctrl Pts',(43.1441104028771,12.2864158290368,-1.76015270483965));
#44196=CARTESIAN_POINT('',(-1.78023751033836E-16,12.2864158290368,-2.));
#44197=CARTESIAN_POINT('',(36.9278413898934,12.2864158290368,22.3796096990737));
#44198=CARTESIAN_POINT('',(34.5500621903838,12.2864158290368,25.899915108753));
#44199=CARTESIAN_POINT('Origin',(0.,12.2864158290368,0.));
#44200=CARTESIAN_POINT('',(36.7140857763057,12.2864158290368,22.));
#44201=CARTESIAN_POINT('Ctrl Pts',(36.9278413898934,12.2864158290368,22.3796096990737));
#44202=CARTESIAN_POINT('Ctrl Pts',(36.9506411971848,12.2864158290368,22.3419882773306));
#44203=CARTESIAN_POINT('Ctrl Pts',(36.9633000574054,12.2864158290369,22.2979530583092));
#44204=CARTESIAN_POINT('Ctrl Pts',(36.9647398008015,12.2864158290369,22.2102388654265));
#44205=CARTESIAN_POINT('Ctrl Pts',(36.9535886975365,12.2864158290369,22.1658677743322));
#44206=CARTESIAN_POINT('Ctrl Pts',(36.9102418725233,12.2864158290369,22.088851872103));
#44207=CARTESIAN_POINT('Ctrl Pts',(36.8783504274685,12.2864158290369,22.0564924152445));
#44208=CARTESIAN_POINT('Ctrl Pts',(36.8025009076982,12.2864158290369,22.0120627276042));
#44209=CARTESIAN_POINT('Ctrl Pts',(36.7584147748598,12.2864158290369,22.0000000294023));
#44210=CARTESIAN_POINT('Ctrl Pts',(36.7140857763057,12.2864158290368,22.));
#44211=CARTESIAN_POINT('',(34.25,12.2864158290368,22.));
#44212=CARTESIAN_POINT('',(-1.78023751033836E-16,12.2864158290368,22.));
#44213=CARTESIAN_POINT('',(34.,12.2864158290368,22.25));
#44214=CARTESIAN_POINT('Origin',(34.25,12.2864158290368,22.25));
#44215=CARTESIAN_POINT('',(34.,12.2864158290368,25.75));
#44216=CARTESIAN_POINT('',(34.,12.2864158290368,-1.78023751033836E-16));
#44217=CARTESIAN_POINT('',(34.25,12.2864158290368,26.));
#44218=CARTESIAN_POINT('Origin',(34.25,12.2864158290368,25.75));
#44219=CARTESIAN_POINT('',(34.3499698402976,12.2864158290368,26.));
#44220=CARTESIAN_POINT('',(-1.78023751033836E-16,12.2864158290368,26.));
#44221=CARTESIAN_POINT('Ctrl Pts',(34.3499700010595,12.2864158290368,26.));
#44222=CARTESIAN_POINT('Ctrl Pts',(34.36937553024,12.2864158290368,25.9999999481105));
#44223=CARTESIAN_POINT('Ctrl Pts',(34.388714233124,12.2864158290398,25.9976835575804));
#44224=CARTESIAN_POINT('Ctrl Pts',(34.4263253135713,12.2864158290398,25.9886734779259));
#44225=CARTESIAN_POINT('Ctrl Pts',(34.444515834694,12.2864158290398,25.982029986221));
#44226=CARTESIAN_POINT('Ctrl Pts',(34.4789643513881,12.2864158290398,25.9647996369204));
#44227=CARTESIAN_POINT('Ctrl Pts',(34.49516751051,12.2864158290398,25.9542472187584));
#44228=CARTESIAN_POINT('Ctrl Pts',(34.5249400449965,12.2864158290398,25.9295636167488));
#44229=CARTESIAN_POINT('Ctrl Pts',(34.5384066147725,12.2864158290368,25.9154633914141));
#44230=CARTESIAN_POINT('Ctrl Pts',(34.5500621903838,12.2864158290368,25.899915108753));
#44231=CARTESIAN_POINT('',(40.0793482375844,12.2864158290368,16.0673035961371));
#44232=CARTESIAN_POINT('',(40.,12.2864158290368,16.263837185609));
#44233=CARTESIAN_POINT('Origin',(0.,12.2864158290368,0.));
#44234=CARTESIAN_POINT('',(40.,12.2864158290368,16.25));
#44235=CARTESIAN_POINT('Origin',(40.25,12.2864158290368,16.25));
#44236=CARTESIAN_POINT('',(40.,12.2864158290368,-1.78023751033836E-16));
#44237=CARTESIAN_POINT('',(41.9311566536833,12.2864158290368,10.309728497117));
#44238=CARTESIAN_POINT('',(40.9052877038759,12.2864158290368,13.8300339067963));
#44239=CARTESIAN_POINT('Origin',(0.,12.2864158290368,0.));
#44240=CARTESIAN_POINT('',(41.6884058289697,12.2864158290368,10.));
#44241=CARTESIAN_POINT('Ctrl Pts',(41.9311566536833,12.2864158290368,10.309728497117));
#44242=CARTESIAN_POINT('Ctrl Pts',(41.9492503311142,12.2864158290368,10.2361380476238));
#44243=CARTESIAN_POINT('Ctrl Pts',(41.9316408283577,12.2864158290368,10.1551935604058));
#44244=CARTESIAN_POINT('Ctrl Pts',(41.838909760766,12.2864158290368,10.0366779216436));
#44245=CARTESIAN_POINT('Ctrl Pts',(41.7645408613858,12.2864158290368,10.0000000680338));
#44246=CARTESIAN_POINT('Ctrl Pts',(41.6884058289697,12.2864158290368,10.));
#44247=CARTESIAN_POINT('',(40.25,12.2864158290368,10.));
#44248=CARTESIAN_POINT('',(-1.78023751033836E-16,12.2864158290368,10.));
#44249=CARTESIAN_POINT('',(40.,12.2864158290368,10.25));
#44250=CARTESIAN_POINT('Origin',(40.25,12.2864158290368,10.25));
#44251=CARTESIAN_POINT('',(40.,12.2864158290368,13.75));
#44252=CARTESIAN_POINT('',(40.,12.2864158290368,-1.78023751033836E-16));
#44253=CARTESIAN_POINT('',(40.25,12.2864158290368,14.));
#44254=CARTESIAN_POINT('Origin',(40.25,12.2864158290368,13.75));
#44255=CARTESIAN_POINT('',(40.6684316106912,12.2864158290368,14.));
#44256=CARTESIAN_POINT('',(-1.78023751033836E-16,12.2864158290368,14.));
#44257=CARTESIAN_POINT('Ctrl Pts',(40.6684318962847,12.2864158290368,14.));
#44258=CARTESIAN_POINT('Ctrl Pts',(40.7204534177382,12.2864158290367,13.999999860968));
#44259=CARTESIAN_POINT('Ctrl Pts',(40.7718027191552,12.2864158290366,13.9834730289839));
#44260=CARTESIAN_POINT('Ctrl Pts',(40.8562280414979,12.2864158290366,13.92299809727));
#44261=CARTESIAN_POINT('Ctrl Pts',(40.8885419350417,12.2864158290366,13.8795628077707));
#44262=CARTESIAN_POINT('Ctrl Pts',(40.9052877038759,12.2864158290368,13.8300339067963));
#44263=CARTESIAN_POINT('',(32.,12.2864158290368,25.75));
#44264=CARTESIAN_POINT('',(31.75,12.2864158290368,26.));
#44265=CARTESIAN_POINT('Origin',(31.75,12.2864158290368,25.75));
#44266=CARTESIAN_POINT('',(32.,12.2864158290368,22.25));
#44267=CARTESIAN_POINT('',(32.,12.2864158290368,-1.78023751033836E-16));
#44268=CARTESIAN_POINT('',(31.75,12.2864158290368,22.));
#44269=CARTESIAN_POINT('Origin',(31.75,12.2864158290368,22.25));
#44270=CARTESIAN_POINT('',(28.25,12.2864158290368,22.));
#44271=CARTESIAN_POINT('',(-1.78023751033836E-16,12.2864158290368,22.));
#44272=CARTESIAN_POINT('',(28.,12.2864158290368,22.25));
#44273=CARTESIAN_POINT('Origin',(28.25,12.2864158290368,22.25));
#44274=CARTESIAN_POINT('',(28.,12.2864158290368,25.75));
#44275=CARTESIAN_POINT('',(28.,12.2864158290368,-1.78023751033836E-16));
#44276=CARTESIAN_POINT('',(28.25,12.2864158290368,26.));
#44277=CARTESIAN_POINT('Origin',(28.25,12.2864158290368,25.75));
#44278=CARTESIAN_POINT('',(-1.78023751033836E-16,12.2864158290368,26.));
#44279=CARTESIAN_POINT('',(26.,12.2864158290368,19.75));
#44280=CARTESIAN_POINT('',(25.75,12.2864158290368,20.));
#44281=CARTESIAN_POINT('Origin',(25.75,12.2864158290368,19.75));
#44282=CARTESIAN_POINT('',(26.,12.2864158290368,16.25));
#44283=CARTESIAN_POINT('',(26.,12.2864158290368,-1.78023751033836E-16));
#44284=CARTESIAN_POINT('',(25.75,12.2864158290368,16.));
#44285=CARTESIAN_POINT('Origin',(25.75,12.2864158290368,16.25));
#44286=CARTESIAN_POINT('',(22.25,12.2864158290368,16.));
#44287=CARTESIAN_POINT('',(-1.78023751033836E-16,12.2864158290368,16.));
#44288=CARTESIAN_POINT('',(22.,12.2864158290368,16.25));
#44289=CARTESIAN_POINT('Origin',(22.25,12.2864158290368,16.25));
#44290=CARTESIAN_POINT('',(22.,12.2864158290368,19.75));
#44291=CARTESIAN_POINT('',(22.,12.2864158290368,-1.78023751033836E-16));
#44292=CARTESIAN_POINT('',(22.25,12.2864158290368,20.));
#44293=CARTESIAN_POINT('Origin',(22.25,12.2864158290368,19.75));
#44294=CARTESIAN_POINT('',(-1.78023751033836E-16,12.2864158290368,20.));
#44295=CARTESIAN_POINT('',(38.,12.2864158290368,19.75));
#44296=CARTESIAN_POINT('',(37.75,12.2864158290368,20.));
#44297=CARTESIAN_POINT('Origin',(37.75,12.2864158290368,19.75));
#44298=CARTESIAN_POINT('',(38.,12.2864158290368,16.25));
#44299=CARTESIAN_POINT('',(38.,12.2864158290368,-1.78023751033836E-16));
#44300=CARTESIAN_POINT('',(37.75,12.2864158290368,16.));
#44301=CARTESIAN_POINT('Origin',(37.75,12.2864158290368,16.25));
#44302=CARTESIAN_POINT('',(34.25,12.2864158290368,16.));
#44303=CARTESIAN_POINT('',(-1.78023751033836E-16,12.2864158290368,16.));
#44304=CARTESIAN_POINT('',(34.,12.2864158290368,16.25));
#44305=CARTESIAN_POINT('Origin',(34.25,12.2864158290368,16.25));
#44306=CARTESIAN_POINT('',(34.,12.2864158290368,19.75));
#44307=CARTESIAN_POINT('',(34.,12.2864158290368,-1.78023751033836E-16));
#44308=CARTESIAN_POINT('',(34.25,12.2864158290368,20.));
#44309=CARTESIAN_POINT('Origin',(34.25,12.2864158290368,19.75));
#44310=CARTESIAN_POINT('',(-1.78023751033836E-16,12.2864158290368,20.));
#44311=CARTESIAN_POINT('',(32.,12.2864158290368,19.75));
#44312=CARTESIAN_POINT('',(31.75,12.2864158290368,20.));
#44313=CARTESIAN_POINT('Origin',(31.75,12.2864158290368,19.75));
#44314=CARTESIAN_POINT('',(32.,12.2864158290368,16.25));
#44315=CARTESIAN_POINT('',(32.,12.2864158290368,-1.78023751033836E-16));
#44316=CARTESIAN_POINT('',(31.75,12.2864158290368,16.));
#44317=CARTESIAN_POINT('Origin',(31.75,12.2864158290368,16.25));
#44318=CARTESIAN_POINT('',(28.25,12.2864158290368,16.));
#44319=CARTESIAN_POINT('',(-1.78023751033836E-16,12.2864158290368,16.));
#44320=CARTESIAN_POINT('',(28.,12.2864158290368,16.25));
#44321=CARTESIAN_POINT('Origin',(28.25,12.2864158290368,16.25));
#44322=CARTESIAN_POINT('',(28.,12.2864158290368,19.75));
#44323=CARTESIAN_POINT('',(28.,12.2864158290368,-1.78023751033836E-16));
#44324=CARTESIAN_POINT('',(28.25,12.2864158290368,20.));
#44325=CARTESIAN_POINT('Origin',(28.25,12.2864158290368,19.75));
#44326=CARTESIAN_POINT('',(-1.78023751033836E-16,12.2864158290368,20.));
#44327=CARTESIAN_POINT('',(20.,12.2864158290368,13.75));
#44328=CARTESIAN_POINT('',(19.75,12.2864158290368,14.));
#44329=CARTESIAN_POINT('Origin',(19.75,12.2864158290368,13.75));
#44330=CARTESIAN_POINT('',(20.,12.2864158290368,10.25));
#44331=CARTESIAN_POINT('',(20.,12.2864158290368,-1.78023751033836E-16));
#44332=CARTESIAN_POINT('',(19.75,12.2864158290368,10.));
#44333=CARTESIAN_POINT('Origin',(19.75,12.2864158290368,10.25));
#44334=CARTESIAN_POINT('',(16.25,12.2864158290368,10.));
#44335=CARTESIAN_POINT('',(-1.78023751033836E-16,12.2864158290368,10.));
#44336=CARTESIAN_POINT('',(16.,12.2864158290368,10.25));
#44337=CARTESIAN_POINT('Origin',(16.25,12.2864158290368,10.25));
#44338=CARTESIAN_POINT('',(16.,12.2864158290368,13.75));
#44339=CARTESIAN_POINT('',(16.,12.2864158290368,-1.78023751033836E-16));
#44340=CARTESIAN_POINT('',(16.25,12.2864158290368,14.));
#44341=CARTESIAN_POINT('Origin',(16.25,12.2864158290368,13.75));
#44342=CARTESIAN_POINT('',(-1.78023751033836E-16,12.2864158290368,14.));
#44343=CARTESIAN_POINT('',(26.,12.2864158290368,13.75));
#44344=CARTESIAN_POINT('',(25.75,12.2864158290368,14.));
#44345=CARTESIAN_POINT('Origin',(25.75,12.2864158290368,13.75));
#44346=CARTESIAN_POINT('',(26.,12.2864158290368,10.25));
#44347=CARTESIAN_POINT('',(26.,12.2864158290368,-1.78023751033836E-16));
#44348=CARTESIAN_POINT('',(25.75,12.2864158290368,10.));
#44349=CARTESIAN_POINT('Origin',(25.75,12.2864158290368,10.25));
#44350=CARTESIAN_POINT('',(22.25,12.2864158290368,10.));
#44351=CARTESIAN_POINT('',(-1.78023751033836E-16,12.2864158290368,10.));
#44352=CARTESIAN_POINT('',(22.,12.2864158290368,10.25));
#44353=CARTESIAN_POINT('Origin',(22.25,12.2864158290368,10.25));
#44354=CARTESIAN_POINT('',(22.,12.2864158290368,13.75));
#44355=CARTESIAN_POINT('',(22.,12.2864158290368,-1.78023751033836E-16));
#44356=CARTESIAN_POINT('',(22.25,12.2864158290368,14.));
#44357=CARTESIAN_POINT('Origin',(22.25,12.2864158290368,13.75));
#44358=CARTESIAN_POINT('',(-1.78023751033836E-16,12.2864158290368,14.));
#44359=CARTESIAN_POINT('',(38.,12.2864158290368,13.75));
#44360=CARTESIAN_POINT('',(37.75,12.2864158290368,14.));
#44361=CARTESIAN_POINT('Origin',(37.75,12.2864158290368,13.75));
#44362=CARTESIAN_POINT('',(38.,12.2864158290368,10.25));
#44363=CARTESIAN_POINT('',(38.,12.2864158290368,-1.78023751033836E-16));
#44364=CARTESIAN_POINT('',(37.75,12.2864158290368,10.));
#44365=CARTESIAN_POINT('Origin',(37.75,12.2864158290368,10.25));
#44366=CARTESIAN_POINT('',(34.25,12.2864158290368,10.));
#44367=CARTESIAN_POINT('',(-1.78023751033836E-16,12.2864158290368,10.));
#44368=CARTESIAN_POINT('',(34.,12.2864158290368,10.25));
#44369=CARTESIAN_POINT('Origin',(34.25,12.2864158290368,10.25));
#44370=CARTESIAN_POINT('',(34.,12.2864158290368,13.75));
#44371=CARTESIAN_POINT('',(34.,12.2864158290368,-1.78023751033836E-16));
#44372=CARTESIAN_POINT('',(34.25,12.2864158290368,14.));
#44373=CARTESIAN_POINT('Origin',(34.25,12.2864158290368,13.75));
#44374=CARTESIAN_POINT('',(-1.78023751033836E-16,12.2864158290368,14.));
#44375=CARTESIAN_POINT('',(32.,12.2864158290368,13.75));
#44376=CARTESIAN_POINT('',(31.75,12.2864158290368,14.));
#44377=CARTESIAN_POINT('Origin',(31.75,12.2864158290368,13.75));
#44378=CARTESIAN_POINT('',(32.,12.2864158290368,10.25));
#44379=CARTESIAN_POINT('',(32.,12.2864158290368,-1.78023751033836E-16));
#44380=CARTESIAN_POINT('',(31.75,12.2864158290368,10.));
#44381=CARTESIAN_POINT('Origin',(31.75,12.2864158290368,10.25));
#44382=CARTESIAN_POINT('',(28.25,12.2864158290368,10.));
#44383=CARTESIAN_POINT('',(-1.78023751033836E-16,12.2864158290368,10.));
#44384=CARTESIAN_POINT('',(28.,12.2864158290368,10.25));
#44385=CARTESIAN_POINT('Origin',(28.25,12.2864158290368,10.25));
#44386=CARTESIAN_POINT('',(28.,12.2864158290368,13.75));
#44387=CARTESIAN_POINT('',(28.,12.2864158290368,-1.78023751033836E-16));
#44388=CARTESIAN_POINT('',(28.25,12.2864158290368,14.));
#44389=CARTESIAN_POINT('Origin',(28.25,12.2864158290368,13.75));
#44390=CARTESIAN_POINT('',(-1.78023751033836E-16,12.2864158290368,14.));
#44391=CARTESIAN_POINT('',(14.,12.2864158290368,7.75));
#44392=CARTESIAN_POINT('',(13.75,12.2864158290368,8.));
#44393=CARTESIAN_POINT('Origin',(13.75,12.2864158290368,7.75));
#44394=CARTESIAN_POINT('',(14.,12.2864158290368,4.25));
#44395=CARTESIAN_POINT('',(14.,12.2864158290368,-1.78023751033836E-16));
#44396=CARTESIAN_POINT('',(13.75,12.2864158290368,4.));
#44397=CARTESIAN_POINT('Origin',(13.75,12.2864158290368,4.25));
#44398=CARTESIAN_POINT('',(10.25,12.2864158290368,4.));
#44399=CARTESIAN_POINT('',(-1.78023751033836E-16,12.2864158290368,4.));
#44400=CARTESIAN_POINT('',(10.,12.2864158290368,4.25));
#44401=CARTESIAN_POINT('Origin',(10.25,12.2864158290368,4.25));
#44402=CARTESIAN_POINT('',(10.,12.2864158290368,7.75));
#44403=CARTESIAN_POINT('',(10.,12.2864158290368,-1.78023751033836E-16));
#44404=CARTESIAN_POINT('',(10.25,12.2864158290368,8.));
#44405=CARTESIAN_POINT('Origin',(10.25,12.2864158290368,7.75));
#44406=CARTESIAN_POINT('',(-1.78023751033836E-16,12.2864158290368,8.));
#44407=CARTESIAN_POINT('',(20.,12.2864158290368,7.75));
#44408=CARTESIAN_POINT('',(19.75,12.2864158290368,8.));
#44409=CARTESIAN_POINT('Origin',(19.75,12.2864158290368,7.75));
#44410=CARTESIAN_POINT('',(20.,12.2864158290368,4.25));
#44411=CARTESIAN_POINT('',(20.,12.2864158290368,-1.78023751033836E-16));
#44412=CARTESIAN_POINT('',(19.75,12.2864158290368,4.));
#44413=CARTESIAN_POINT('Origin',(19.75,12.2864158290368,4.25));
#44414=CARTESIAN_POINT('',(16.25,12.2864158290368,4.));
#44415=CARTESIAN_POINT('',(-1.78023751033836E-16,12.2864158290368,4.));
#44416=CARTESIAN_POINT('',(16.,12.2864158290368,4.25));
#44417=CARTESIAN_POINT('Origin',(16.25,12.2864158290368,4.25));
#44418=CARTESIAN_POINT('',(16.,12.2864158290368,7.75));
#44419=CARTESIAN_POINT('',(16.,12.2864158290368,-1.78023751033836E-16));
#44420=CARTESIAN_POINT('',(16.25,12.2864158290368,8.));
#44421=CARTESIAN_POINT('Origin',(16.25,12.2864158290368,7.75));
#44422=CARTESIAN_POINT('',(-1.78023751033836E-16,12.2864158290368,8.));
#44423=CARTESIAN_POINT('',(26.,12.2864158290368,7.75));
#44424=CARTESIAN_POINT('',(25.75,12.2864158290368,8.));
#44425=CARTESIAN_POINT('Origin',(25.75,12.2864158290368,7.75));
#44426=CARTESIAN_POINT('',(26.,12.2864158290368,4.25));
#44427=CARTESIAN_POINT('',(26.,12.2864158290368,-1.78023751033836E-16));
#44428=CARTESIAN_POINT('',(25.75,12.2864158290368,4.));
#44429=CARTESIAN_POINT('Origin',(25.75,12.2864158290368,4.25));
#44430=CARTESIAN_POINT('',(22.25,12.2864158290368,4.));
#44431=CARTESIAN_POINT('',(-1.78023751033836E-16,12.2864158290368,4.));
#44432=CARTESIAN_POINT('',(22.,12.2864158290368,4.25));
#44433=CARTESIAN_POINT('Origin',(22.25,12.2864158290368,4.25));
#44434=CARTESIAN_POINT('',(22.,12.2864158290368,7.75));
#44435=CARTESIAN_POINT('',(22.,12.2864158290368,-1.78023751033836E-16));
#44436=CARTESIAN_POINT('',(22.25,12.2864158290368,8.));
#44437=CARTESIAN_POINT('Origin',(22.25,12.2864158290368,7.75));
#44438=CARTESIAN_POINT('',(-1.78023751033836E-16,12.2864158290368,8.));
#44439=CARTESIAN_POINT('',(38.,12.2864158290368,7.75));
#44440=CARTESIAN_POINT('',(37.75,12.2864158290368,8.));
#44441=CARTESIAN_POINT('Origin',(37.75,12.2864158290368,7.75));
#44442=CARTESIAN_POINT('',(38.,12.2864158290368,4.25));
#44443=CARTESIAN_POINT('',(38.,12.2864158290368,-1.78023751033836E-16));
#44444=CARTESIAN_POINT('',(37.75,12.2864158290368,4.));
#44445=CARTESIAN_POINT('Origin',(37.75,12.2864158290368,4.25));
#44446=CARTESIAN_POINT('',(34.25,12.2864158290368,4.));
#44447=CARTESIAN_POINT('',(-1.78023751033836E-16,12.2864158290368,4.));
#44448=CARTESIAN_POINT('',(34.,12.2864158290368,4.25));
#44449=CARTESIAN_POINT('Origin',(34.25,12.2864158290368,4.25));
#44450=CARTESIAN_POINT('',(34.,12.2864158290368,7.75));
#44451=CARTESIAN_POINT('',(34.,12.2864158290368,-1.78023751033836E-16));
#44452=CARTESIAN_POINT('',(34.25,12.2864158290368,8.));
#44453=CARTESIAN_POINT('Origin',(34.25,12.2864158290368,7.75));
#44454=CARTESIAN_POINT('',(-1.78023751033836E-16,12.2864158290368,8.));
#44455=CARTESIAN_POINT('',(32.,12.2864158290368,7.75));
#44456=CARTESIAN_POINT('',(31.75,12.2864158290368,8.));
#44457=CARTESIAN_POINT('Origin',(31.75,12.2864158290368,7.75));
#44458=CARTESIAN_POINT('',(32.,12.2864158290368,4.25));
#44459=CARTESIAN_POINT('',(32.,12.2864158290368,-1.78023751033836E-16));
#44460=CARTESIAN_POINT('',(31.75,12.2864158290368,4.));
#44461=CARTESIAN_POINT('Origin',(31.75,12.2864158290368,4.25));
#44462=CARTESIAN_POINT('',(28.25,12.2864158290368,4.));
#44463=CARTESIAN_POINT('',(-1.78023751033836E-16,12.2864158290368,4.));
#44464=CARTESIAN_POINT('',(28.,12.2864158290368,4.25));
#44465=CARTESIAN_POINT('Origin',(28.25,12.2864158290368,4.25));
#44466=CARTESIAN_POINT('',(28.,12.2864158290368,7.75));
#44467=CARTESIAN_POINT('',(28.,12.2864158290368,-1.78023751033836E-16));
#44468=CARTESIAN_POINT('',(28.25,12.2864158290368,8.));
#44469=CARTESIAN_POINT('Origin',(28.25,12.2864158290368,7.75));
#44470=CARTESIAN_POINT('',(-1.78023751033836E-16,12.2864158290368,8.));
#44471=CARTESIAN_POINT('',(40.25,12.2864158290368,8.));
#44472=CARTESIAN_POINT('',(42.2246586690697,12.2864158290368,8.));
#44473=CARTESIAN_POINT('',(-1.78023751033836E-16,12.2864158290368,8.));
#44474=CARTESIAN_POINT('',(42.4705653406402,12.2864158290368,7.79509330581798));
#44475=CARTESIAN_POINT('Ctrl Pts',(42.2246587886425,12.2864158290368,8.));
#44476=CARTESIAN_POINT('Ctrl Pts',(42.2828205030766,12.2864158290368,7.99999984459623));
#44477=CARTESIAN_POINT('Ctrl Pts',(42.3399458254619,12.2864158290368,7.97934638688388));
#44478=CARTESIAN_POINT('Ctrl Pts',(42.4294397982628,12.2864158290368,7.9047734962375));
#44479=CARTESIAN_POINT('Ctrl Pts',(42.460020288206,12.2864158290368,7.85254658294873));
#44480=CARTESIAN_POINT('Ctrl Pts',(42.4705653406402,12.2864158290368,7.79509330581798));
#44481=CARTESIAN_POINT('',(42.9678785657731,12.2864158290368,4.27478789613869));
#44482=CARTESIAN_POINT('Origin',(0.,12.2864158290368,0.));
#44483=CARTESIAN_POINT('',(42.7191142657048,12.2864158290368,4.));
#44484=CARTESIAN_POINT('Ctrl Pts',(42.9678785657731,12.2864158290368,4.27478789613869));
#44485=CARTESIAN_POINT('Ctrl Pts',(42.9747729370317,12.2864158290368,4.20548749139673));
#44486=CARTESIAN_POINT('Ctrl Pts',(42.9509225178878,12.2864158290368,4.13358319687088));
#44487=CARTESIAN_POINT('Ctrl Pts',(42.8579914613632,12.2864158290368,4.03089898418831));
#44488=CARTESIAN_POINT('Ctrl Pts',(42.7888799353852,12.2864158290368,4.00000017659962));
#44489=CARTESIAN_POINT('Ctrl Pts',(42.7191142657048,12.2864158290368,4.));
#44490=CARTESIAN_POINT('',(40.25,12.2864158290368,4.));
#44491=CARTESIAN_POINT('',(-1.78023751033836E-16,12.2864158290368,4.));
#44492=CARTESIAN_POINT('',(40.,12.2864158290368,4.25));
#44493=CARTESIAN_POINT('Origin',(40.25,12.2864158290368,4.25));
#44494=CARTESIAN_POINT('',(40.,12.2864158290368,7.75));
#44495=CARTESIAN_POINT('',(40.,12.2864158290368,-1.78023751033836E-16));
#44496=CARTESIAN_POINT('Origin',(40.25,12.2864158290368,7.75));
#44497=CARTESIAN_POINT('',(36.9278413898934,12.2864158290368,-22.3796096990737));
#44498=CARTESIAN_POINT('',(34.5500621903838,12.2864158290368,-25.899915108753));
#44499=CARTESIAN_POINT('Origin',(0.,12.2864158290368,0.));
#44500=CARTESIAN_POINT('',(34.3499698402976,12.2864158290368,-26.));
#44501=CARTESIAN_POINT('Ctrl Pts',(34.3499700010595,12.2864158290368,-26.));
#44502=CARTESIAN_POINT('Ctrl Pts',(34.36937553024,12.2864158290368,-25.9999999481105));
#44503=CARTESIAN_POINT('Ctrl Pts',(34.388714233124,12.2864158290398,-25.9976835575804));
#44504=CARTESIAN_POINT('Ctrl Pts',(34.4263253135713,12.2864158290398,-25.9886734779259));
#44505=CARTESIAN_POINT('Ctrl Pts',(34.444515834694,12.2864158290398,-25.982029986221));
#44506=CARTESIAN_POINT('Ctrl Pts',(34.4789643513881,12.2864158290398,-25.9647996369204));
#44507=CARTESIAN_POINT('Ctrl Pts',(34.49516751051,12.2864158290398,-25.9542472187584));
#44508=CARTESIAN_POINT('Ctrl Pts',(34.5249400449965,12.2864158290398,-25.9295636167488));
#44509=CARTESIAN_POINT('Ctrl Pts',(34.5384066147725,12.2864158290368,-25.9154633914141));
#44510=CARTESIAN_POINT('Ctrl Pts',(34.5500621903838,12.2864158290368,-25.899915108753));
#44511=CARTESIAN_POINT('',(34.25,12.2864158290368,-26.));
#44512=CARTESIAN_POINT('',(-1.78023751033836E-16,12.2864158290368,-26.));
#44513=CARTESIAN_POINT('',(34.,12.2864158290368,-25.75));
#44514=CARTESIAN_POINT('Origin',(34.25,12.2864158290368,-25.75));
#44515=CARTESIAN_POINT('',(34.,12.2864158290368,-22.25));
#44516=CARTESIAN_POINT('',(34.,12.2864158290368,1.78023751033836E-16));
#44517=CARTESIAN_POINT('',(34.25,12.2864158290368,-22.));
#44518=CARTESIAN_POINT('Origin',(34.25,12.2864158290368,-22.25));
#44519=CARTESIAN_POINT('',(36.7140857763057,12.2864158290368,-22.));
#44520=CARTESIAN_POINT('',(-1.78023751033836E-16,12.2864158290368,-22.));
#44521=CARTESIAN_POINT('Ctrl Pts',(36.9278413898934,12.2864158290368,-22.3796096990737));
#44522=CARTESIAN_POINT('Ctrl Pts',(36.9506411971848,12.2864158290368,-22.3419882773306));
#44523=CARTESIAN_POINT('Ctrl Pts',(36.9633000574054,12.2864158290369,-22.2979530583092));
#44524=CARTESIAN_POINT('Ctrl Pts',(36.9647398008015,12.2864158290369,-22.2102388654265));
#44525=CARTESIAN_POINT('Ctrl Pts',(36.9535886975365,12.2864158290369,-22.1658677743322));
#44526=CARTESIAN_POINT('Ctrl Pts',(36.9102418725233,12.2864158290369,-22.088851872103));
#44527=CARTESIAN_POINT('Ctrl Pts',(36.8783504274685,12.2864158290369,-22.0564924152445));
#44528=CARTESIAN_POINT('Ctrl Pts',(36.8025009076982,12.2864158290369,-22.0120627276042));
#44529=CARTESIAN_POINT('Ctrl Pts',(36.7584147748598,12.2864158290369,-22.0000000294023));
#44530=CARTESIAN_POINT('Ctrl Pts',(36.7140857763057,12.2864158290368,-22.));
#44531=CARTESIAN_POINT('',(40.0793482375844,12.2864158290368,-16.0673035961371));
#44532=CARTESIAN_POINT('',(40.,12.2864158290368,-16.263837185609));
#44533=CARTESIAN_POINT('Origin',(0.,12.2864158290368,0.));
#44534=CARTESIAN_POINT('',(40.,12.2864158290368,-16.25));
#44535=CARTESIAN_POINT('',(40.,12.2864158290368,1.78023751033836E-16));
#44536=CARTESIAN_POINT('Origin',(40.25,12.2864158290368,-16.25));
#44537=CARTESIAN_POINT('',(41.9311566536833,12.2864158290368,-10.309728497117));
#44538=CARTESIAN_POINT('',(40.9052877038759,12.2864158290368,-13.8300339067963));
#44539=CARTESIAN_POINT('Origin',(0.,12.2864158290368,0.));
#44540=CARTESIAN_POINT('',(40.6684316106912,12.2864158290368,-14.));
#44541=CARTESIAN_POINT('Ctrl Pts',(40.6684318962847,12.2864158290368,-14.));
#44542=CARTESIAN_POINT('Ctrl Pts',(40.7204534177382,12.2864158290367,-13.999999860968));
#44543=CARTESIAN_POINT('Ctrl Pts',(40.7718027191552,12.2864158290366,-13.9834730289839));
#44544=CARTESIAN_POINT('Ctrl Pts',(40.8562280414979,12.2864158290366,-13.92299809727));
#44545=CARTESIAN_POINT('Ctrl Pts',(40.8885419350417,12.2864158290366,-13.8795628077707));
#44546=CARTESIAN_POINT('Ctrl Pts',(40.9052877038759,12.2864158290368,-13.8300339067963));
#44547=CARTESIAN_POINT('',(40.25,12.2864158290368,-14.));
#44548=CARTESIAN_POINT('',(-1.78023751033836E-16,12.2864158290368,-14.));
#44549=CARTESIAN_POINT('',(40.,12.2864158290368,-13.75));
#44550=CARTESIAN_POINT('Origin',(40.25,12.2864158290368,-13.75));
#44551=CARTESIAN_POINT('',(40.,12.2864158290368,-10.25));
#44552=CARTESIAN_POINT('',(40.,12.2864158290368,1.78023751033836E-16));
#44553=CARTESIAN_POINT('',(40.25,12.2864158290368,-10.));
#44554=CARTESIAN_POINT('Origin',(40.25,12.2864158290368,-10.25));
#44555=CARTESIAN_POINT('',(41.6884058289697,12.2864158290368,-10.));
#44556=CARTESIAN_POINT('',(-1.78023751033836E-16,12.2864158290368,-10.));
#44557=CARTESIAN_POINT('Ctrl Pts',(41.9311566536833,12.2864158290368,-10.309728497117));
#44558=CARTESIAN_POINT('Ctrl Pts',(41.9492503311142,12.2864158290368,-10.2361380476238));
#44559=CARTESIAN_POINT('Ctrl Pts',(41.9316408283577,12.2864158290368,-10.1551935604058));
#44560=CARTESIAN_POINT('Ctrl Pts',(41.838909760766,12.2864158290368,-10.0366779216436));
#44561=CARTESIAN_POINT('Ctrl Pts',(41.7645408613858,12.2864158290368,-10.0000000680338));
#44562=CARTESIAN_POINT('Ctrl Pts',(41.6884058289697,12.2864158290368,-10.));
#44563=CARTESIAN_POINT('',(32.,12.2864158290368,-25.75));
#44564=CARTESIAN_POINT('',(31.75,12.2864158290368,-26.));
#44565=CARTESIAN_POINT('Origin',(31.75,12.2864158290368,-25.75));
#44566=CARTESIAN_POINT('',(28.25,12.2864158290368,-26.));
#44567=CARTESIAN_POINT('',(-1.78023751033836E-16,12.2864158290368,-26.));
#44568=CARTESIAN_POINT('',(28.,12.2864158290368,-25.75));
#44569=CARTESIAN_POINT('Origin',(28.25,12.2864158290368,-25.75));
#44570=CARTESIAN_POINT('',(28.,12.2864158290368,-22.25));
#44571=CARTESIAN_POINT('',(28.,12.2864158290368,1.78023751033836E-16));
#44572=CARTESIAN_POINT('',(28.25,12.2864158290368,-22.));
#44573=CARTESIAN_POINT('Origin',(28.25,12.2864158290368,-22.25));
#44574=CARTESIAN_POINT('',(31.75,12.2864158290368,-22.));
#44575=CARTESIAN_POINT('',(-1.78023751033836E-16,12.2864158290368,-22.));
#44576=CARTESIAN_POINT('',(32.,12.2864158290368,-22.25));
#44577=CARTESIAN_POINT('Origin',(31.75,12.2864158290368,-22.25));
#44578=CARTESIAN_POINT('',(32.,12.2864158290368,1.78023751033836E-16));
#44579=CARTESIAN_POINT('',(26.,12.2864158290368,-19.75));
#44580=CARTESIAN_POINT('',(25.75,12.2864158290368,-20.));
#44581=CARTESIAN_POINT('Origin',(25.75,12.2864158290368,-19.75));
#44582=CARTESIAN_POINT('',(22.25,12.2864158290368,-20.));
#44583=CARTESIAN_POINT('',(-1.78023751033836E-16,12.2864158290368,-20.));
#44584=CARTESIAN_POINT('',(22.,12.2864158290368,-19.75));
#44585=CARTESIAN_POINT('Origin',(22.25,12.2864158290368,-19.75));
#44586=CARTESIAN_POINT('',(22.,12.2864158290368,-16.25));
#44587=CARTESIAN_POINT('',(22.,12.2864158290368,1.78023751033836E-16));
#44588=CARTESIAN_POINT('',(22.25,12.2864158290368,-16.));
#44589=CARTESIAN_POINT('Origin',(22.25,12.2864158290368,-16.25));
#44590=CARTESIAN_POINT('',(25.75,12.2864158290368,-16.));
#44591=CARTESIAN_POINT('',(-1.78023751033836E-16,12.2864158290368,-16.));
#44592=CARTESIAN_POINT('',(26.,12.2864158290368,-16.25));
#44593=CARTESIAN_POINT('Origin',(25.75,12.2864158290368,-16.25));
#44594=CARTESIAN_POINT('',(26.,12.2864158290368,1.78023751033836E-16));
#44595=CARTESIAN_POINT('',(38.,12.2864158290368,-19.75));
#44596=CARTESIAN_POINT('',(37.75,12.2864158290368,-20.));
#44597=CARTESIAN_POINT('Origin',(37.75,12.2864158290368,-19.75));
#44598=CARTESIAN_POINT('',(34.25,12.2864158290368,-20.));
#44599=CARTESIAN_POINT('',(-1.78023751033836E-16,12.2864158290368,-20.));
#44600=CARTESIAN_POINT('',(34.,12.2864158290368,-19.75));
#44601=CARTESIAN_POINT('Origin',(34.25,12.2864158290368,-19.75));
#44602=CARTESIAN_POINT('',(34.,12.2864158290368,-16.25));
#44603=CARTESIAN_POINT('',(34.,12.2864158290368,1.78023751033836E-16));
#44604=CARTESIAN_POINT('',(34.25,12.2864158290368,-16.));
#44605=CARTESIAN_POINT('Origin',(34.25,12.2864158290368,-16.25));
#44606=CARTESIAN_POINT('',(37.75,12.2864158290368,-16.));
#44607=CARTESIAN_POINT('',(-1.78023751033836E-16,12.2864158290368,-16.));
#44608=CARTESIAN_POINT('',(38.,12.2864158290368,-16.25));
#44609=CARTESIAN_POINT('Origin',(37.75,12.2864158290368,-16.25));
#44610=CARTESIAN_POINT('',(38.,12.2864158290368,1.78023751033836E-16));
#44611=CARTESIAN_POINT('',(32.,12.2864158290368,-19.75));
#44612=CARTESIAN_POINT('',(31.75,12.2864158290368,-20.));
#44613=CARTESIAN_POINT('Origin',(31.75,12.2864158290368,-19.75));
#44614=CARTESIAN_POINT('',(28.25,12.2864158290368,-20.));
#44615=CARTESIAN_POINT('',(-1.78023751033836E-16,12.2864158290368,-20.));
#44616=CARTESIAN_POINT('',(28.,12.2864158290368,-19.75));
#44617=CARTESIAN_POINT('Origin',(28.25,12.2864158290368,-19.75));
#44618=CARTESIAN_POINT('',(28.,12.2864158290368,-16.25));
#44619=CARTESIAN_POINT('',(28.,12.2864158290368,1.78023751033836E-16));
#44620=CARTESIAN_POINT('',(28.25,12.2864158290368,-16.));
#44621=CARTESIAN_POINT('Origin',(28.25,12.2864158290368,-16.25));
#44622=CARTESIAN_POINT('',(31.75,12.2864158290368,-16.));
#44623=CARTESIAN_POINT('',(-1.78023751033836E-16,12.2864158290368,-16.));
#44624=CARTESIAN_POINT('',(32.,12.2864158290368,-16.25));
#44625=CARTESIAN_POINT('Origin',(31.75,12.2864158290368,-16.25));
#44626=CARTESIAN_POINT('',(32.,12.2864158290368,1.78023751033836E-16));
#44627=CARTESIAN_POINT('',(20.,12.2864158290368,-13.75));
#44628=CARTESIAN_POINT('',(19.75,12.2864158290368,-14.));
#44629=CARTESIAN_POINT('Origin',(19.75,12.2864158290368,-13.75));
#44630=CARTESIAN_POINT('',(16.25,12.2864158290368,-14.));
#44631=CARTESIAN_POINT('',(-1.78023751033836E-16,12.2864158290368,-14.));
#44632=CARTESIAN_POINT('',(16.,12.2864158290368,-13.75));
#44633=CARTESIAN_POINT('Origin',(16.25,12.2864158290368,-13.75));
#44634=CARTESIAN_POINT('',(16.,12.2864158290368,-10.25));
#44635=CARTESIAN_POINT('',(16.,12.2864158290368,1.78023751033836E-16));
#44636=CARTESIAN_POINT('',(16.25,12.2864158290368,-10.));
#44637=CARTESIAN_POINT('Origin',(16.25,12.2864158290368,-10.25));
#44638=CARTESIAN_POINT('',(19.75,12.2864158290368,-10.));
#44639=CARTESIAN_POINT('',(-1.78023751033836E-16,12.2864158290368,-10.));
#44640=CARTESIAN_POINT('',(20.,12.2864158290368,-10.25));
#44641=CARTESIAN_POINT('Origin',(19.75,12.2864158290368,-10.25));
#44642=CARTESIAN_POINT('',(20.,12.2864158290368,1.78023751033836E-16));
#44643=CARTESIAN_POINT('',(26.,12.2864158290368,-13.75));
#44644=CARTESIAN_POINT('',(25.75,12.2864158290368,-14.));
#44645=CARTESIAN_POINT('Origin',(25.75,12.2864158290368,-13.75));
#44646=CARTESIAN_POINT('',(22.25,12.2864158290368,-14.));
#44647=CARTESIAN_POINT('',(-1.78023751033836E-16,12.2864158290368,-14.));
#44648=CARTESIAN_POINT('',(22.,12.2864158290368,-13.75));
#44649=CARTESIAN_POINT('Origin',(22.25,12.2864158290368,-13.75));
#44650=CARTESIAN_POINT('',(22.,12.2864158290368,-10.25));
#44651=CARTESIAN_POINT('',(22.,12.2864158290368,1.78023751033836E-16));
#44652=CARTESIAN_POINT('',(22.25,12.2864158290368,-10.));
#44653=CARTESIAN_POINT('Origin',(22.25,12.2864158290368,-10.25));
#44654=CARTESIAN_POINT('',(25.75,12.2864158290368,-10.));
#44655=CARTESIAN_POINT('',(-1.78023751033836E-16,12.2864158290368,-10.));
#44656=CARTESIAN_POINT('',(26.,12.2864158290368,-10.25));
#44657=CARTESIAN_POINT('Origin',(25.75,12.2864158290368,-10.25));
#44658=CARTESIAN_POINT('',(26.,12.2864158290368,1.78023751033836E-16));
#44659=CARTESIAN_POINT('',(38.,12.2864158290368,-13.75));
#44660=CARTESIAN_POINT('',(37.75,12.2864158290368,-14.));
#44661=CARTESIAN_POINT('Origin',(37.75,12.2864158290368,-13.75));
#44662=CARTESIAN_POINT('',(34.25,12.2864158290368,-14.));
#44663=CARTESIAN_POINT('',(-1.78023751033836E-16,12.2864158290368,-14.));
#44664=CARTESIAN_POINT('',(34.,12.2864158290368,-13.75));
#44665=CARTESIAN_POINT('Origin',(34.25,12.2864158290368,-13.75));
#44666=CARTESIAN_POINT('',(34.,12.2864158290368,-10.25));
#44667=CARTESIAN_POINT('',(34.,12.2864158290368,1.78023751033836E-16));
#44668=CARTESIAN_POINT('',(34.25,12.2864158290368,-10.));
#44669=CARTESIAN_POINT('Origin',(34.25,12.2864158290368,-10.25));
#44670=CARTESIAN_POINT('',(37.75,12.2864158290368,-10.));
#44671=CARTESIAN_POINT('',(-1.78023751033836E-16,12.2864158290368,-10.));
#44672=CARTESIAN_POINT('',(38.,12.2864158290368,-10.25));
#44673=CARTESIAN_POINT('Origin',(37.75,12.2864158290368,-10.25));
#44674=CARTESIAN_POINT('',(38.,12.2864158290368,1.78023751033836E-16));
#44675=CARTESIAN_POINT('',(32.,12.2864158290368,-13.75));
#44676=CARTESIAN_POINT('',(31.75,12.2864158290368,-14.));
#44677=CARTESIAN_POINT('Origin',(31.75,12.2864158290368,-13.75));
#44678=CARTESIAN_POINT('',(28.25,12.2864158290368,-14.));
#44679=CARTESIAN_POINT('',(-1.78023751033836E-16,12.2864158290368,-14.));
#44680=CARTESIAN_POINT('',(28.,12.2864158290368,-13.75));
#44681=CARTESIAN_POINT('Origin',(28.25,12.2864158290368,-13.75));
#44682=CARTESIAN_POINT('',(28.,12.2864158290368,-10.25));
#44683=CARTESIAN_POINT('',(28.,12.2864158290368,1.78023751033836E-16));
#44684=CARTESIAN_POINT('',(28.25,12.2864158290368,-10.));
#44685=CARTESIAN_POINT('Origin',(28.25,12.2864158290368,-10.25));
#44686=CARTESIAN_POINT('',(31.75,12.2864158290368,-10.));
#44687=CARTESIAN_POINT('',(-1.78023751033836E-16,12.2864158290368,-10.));
#44688=CARTESIAN_POINT('',(32.,12.2864158290368,-10.25));
#44689=CARTESIAN_POINT('Origin',(31.75,12.2864158290368,-10.25));
#44690=CARTESIAN_POINT('',(32.,12.2864158290368,1.78023751033836E-16));
#44691=CARTESIAN_POINT('',(14.,12.2864158290368,-7.75));
#44692=CARTESIAN_POINT('',(13.75,12.2864158290368,-8.));
#44693=CARTESIAN_POINT('Origin',(13.75,12.2864158290368,-7.75));
#44694=CARTESIAN_POINT('',(10.25,12.2864158290368,-8.));
#44695=CARTESIAN_POINT('',(-1.78023751033836E-16,12.2864158290368,-8.));
#44696=CARTESIAN_POINT('',(10.,12.2864158290368,-7.75));
#44697=CARTESIAN_POINT('Origin',(10.25,12.2864158290368,-7.75));
#44698=CARTESIAN_POINT('',(10.,12.2864158290368,-4.25));
#44699=CARTESIAN_POINT('',(10.,12.2864158290368,1.78023751033836E-16));
#44700=CARTESIAN_POINT('',(10.25,12.2864158290368,-4.));
#44701=CARTESIAN_POINT('Origin',(10.25,12.2864158290368,-4.25));
#44702=CARTESIAN_POINT('',(13.75,12.2864158290368,-4.));
#44703=CARTESIAN_POINT('',(-1.78023751033836E-16,12.2864158290368,-4.));
#44704=CARTESIAN_POINT('',(14.,12.2864158290368,-4.25));
#44705=CARTESIAN_POINT('Origin',(13.75,12.2864158290368,-4.25));
#44706=CARTESIAN_POINT('',(14.,12.2864158290368,1.78023751033836E-16));
#44707=CARTESIAN_POINT('',(20.,12.2864158290368,-7.75));
#44708=CARTESIAN_POINT('',(19.75,12.2864158290368,-8.));
#44709=CARTESIAN_POINT('Origin',(19.75,12.2864158290368,-7.75));
#44710=CARTESIAN_POINT('',(16.25,12.2864158290368,-8.));
#44711=CARTESIAN_POINT('',(-1.78023751033836E-16,12.2864158290368,-8.));
#44712=CARTESIAN_POINT('',(16.,12.2864158290368,-7.75));
#44713=CARTESIAN_POINT('Origin',(16.25,12.2864158290368,-7.75));
#44714=CARTESIAN_POINT('',(16.,12.2864158290368,-4.25));
#44715=CARTESIAN_POINT('',(16.,12.2864158290368,1.78023751033836E-16));
#44716=CARTESIAN_POINT('',(16.25,12.2864158290368,-4.));
#44717=CARTESIAN_POINT('Origin',(16.25,12.2864158290368,-4.25));
#44718=CARTESIAN_POINT('',(19.75,12.2864158290368,-4.));
#44719=CARTESIAN_POINT('',(-1.78023751033836E-16,12.2864158290368,-4.));
#44720=CARTESIAN_POINT('',(20.,12.2864158290368,-4.25));
#44721=CARTESIAN_POINT('Origin',(19.75,12.2864158290368,-4.25));
#44722=CARTESIAN_POINT('',(20.,12.2864158290368,1.78023751033836E-16));
#44723=CARTESIAN_POINT('',(26.,12.2864158290368,-7.75));
#44724=CARTESIAN_POINT('',(25.75,12.2864158290368,-8.));
#44725=CARTESIAN_POINT('Origin',(25.75,12.2864158290368,-7.75));
#44726=CARTESIAN_POINT('',(22.25,12.2864158290368,-8.));
#44727=CARTESIAN_POINT('',(-1.78023751033836E-16,12.2864158290368,-8.));
#44728=CARTESIAN_POINT('',(22.,12.2864158290368,-7.75));
#44729=CARTESIAN_POINT('Origin',(22.25,12.2864158290368,-7.75));
#44730=CARTESIAN_POINT('',(22.,12.2864158290368,-4.25));
#44731=CARTESIAN_POINT('',(22.,12.2864158290368,1.78023751033836E-16));
#44732=CARTESIAN_POINT('',(22.25,12.2864158290368,-4.));
#44733=CARTESIAN_POINT('Origin',(22.25,12.2864158290368,-4.25));
#44734=CARTESIAN_POINT('',(25.75,12.2864158290368,-4.));
#44735=CARTESIAN_POINT('',(-1.78023751033836E-16,12.2864158290368,-4.));
#44736=CARTESIAN_POINT('',(26.,12.2864158290368,-4.25));
#44737=CARTESIAN_POINT('Origin',(25.75,12.2864158290368,-4.25));
#44738=CARTESIAN_POINT('',(26.,12.2864158290368,1.78023751033836E-16));
#44739=CARTESIAN_POINT('',(38.,12.2864158290368,-7.75));
#44740=CARTESIAN_POINT('',(37.75,12.2864158290368,-8.));
#44741=CARTESIAN_POINT('Origin',(37.75,12.2864158290368,-7.75));
#44742=CARTESIAN_POINT('',(34.25,12.2864158290368,-8.));
#44743=CARTESIAN_POINT('',(-1.78023751033836E-16,12.2864158290368,-8.));
#44744=CARTESIAN_POINT('',(34.,12.2864158290368,-7.75));
#44745=CARTESIAN_POINT('Origin',(34.25,12.2864158290368,-7.75));
#44746=CARTESIAN_POINT('',(34.,12.2864158290368,-4.25));
#44747=CARTESIAN_POINT('',(34.,12.2864158290368,1.78023751033836E-16));
#44748=CARTESIAN_POINT('',(34.25,12.2864158290368,-4.));
#44749=CARTESIAN_POINT('Origin',(34.25,12.2864158290368,-4.25));
#44750=CARTESIAN_POINT('',(37.75,12.2864158290368,-4.));
#44751=CARTESIAN_POINT('',(-1.78023751033836E-16,12.2864158290368,-4.));
#44752=CARTESIAN_POINT('',(38.,12.2864158290368,-4.25));
#44753=CARTESIAN_POINT('Origin',(37.75,12.2864158290368,-4.25));
#44754=CARTESIAN_POINT('',(38.,12.2864158290368,1.78023751033836E-16));
#44755=CARTESIAN_POINT('',(32.,12.2864158290368,-7.75));
#44756=CARTESIAN_POINT('',(31.75,12.2864158290368,-8.));
#44757=CARTESIAN_POINT('Origin',(31.75,12.2864158290368,-7.75));
#44758=CARTESIAN_POINT('',(28.25,12.2864158290368,-8.));
#44759=CARTESIAN_POINT('',(-1.78023751033836E-16,12.2864158290368,-8.));
#44760=CARTESIAN_POINT('',(28.,12.2864158290368,-7.75));
#44761=CARTESIAN_POINT('Origin',(28.25,12.2864158290368,-7.75));
#44762=CARTESIAN_POINT('',(28.,12.2864158290368,-4.25));
#44763=CARTESIAN_POINT('',(28.,12.2864158290368,1.78023751033836E-16));
#44764=CARTESIAN_POINT('',(28.25,12.2864158290368,-4.));
#44765=CARTESIAN_POINT('Origin',(28.25,12.2864158290368,-4.25));
#44766=CARTESIAN_POINT('',(31.75,12.2864158290368,-4.));
#44767=CARTESIAN_POINT('',(-1.78023751033836E-16,12.2864158290368,-4.));
#44768=CARTESIAN_POINT('',(32.,12.2864158290368,-4.25));
#44769=CARTESIAN_POINT('Origin',(31.75,12.2864158290368,-4.25));
#44770=CARTESIAN_POINT('',(32.,12.2864158290368,1.78023751033836E-16));
#44771=CARTESIAN_POINT('',(40.25,12.2864158290368,-8.));
#44772=CARTESIAN_POINT('',(42.2246586690697,12.2864158290368,-8.));
#44773=CARTESIAN_POINT('',(-1.78023751033836E-16,12.2864158290368,-8.));
#44774=CARTESIAN_POINT('',(40.,12.2864158290368,-7.75));
#44775=CARTESIAN_POINT('Origin',(40.25,12.2864158290368,-7.75));
#44776=CARTESIAN_POINT('',(40.,12.2864158290368,-4.25));
#44777=CARTESIAN_POINT('',(40.,12.2864158290368,1.78023751033836E-16));
#44778=CARTESIAN_POINT('',(40.25,12.2864158290368,-4.));
#44779=CARTESIAN_POINT('Origin',(40.25,12.2864158290368,-4.25));
#44780=CARTESIAN_POINT('',(42.7191142657048,12.2864158290368,-4.));
#44781=CARTESIAN_POINT('',(-1.78023751033836E-16,12.2864158290368,-4.));
#44782=CARTESIAN_POINT('',(42.9678785657731,12.2864158290368,-4.27478789613869));
#44783=CARTESIAN_POINT('Ctrl Pts',(42.9678785657731,12.2864158290368,-4.27478789613869));
#44784=CARTESIAN_POINT('Ctrl Pts',(42.9747729370317,12.2864158290368,-4.20548749139673));
#44785=CARTESIAN_POINT('Ctrl Pts',(42.9509225178878,12.2864158290368,-4.13358319687088));
#44786=CARTESIAN_POINT('Ctrl Pts',(42.8579914613632,12.2864158290368,-4.03089898418831));
#44787=CARTESIAN_POINT('Ctrl Pts',(42.7888799353852,12.2864158290368,-4.00000017659962));
#44788=CARTESIAN_POINT('Ctrl Pts',(42.7191142657048,12.2864158290368,-4.));
#44789=CARTESIAN_POINT('',(42.4705653406402,12.2864158290368,-7.79509330581798));
#44790=CARTESIAN_POINT('Origin',(0.,12.2864158290368,0.));
#44791=CARTESIAN_POINT('Ctrl Pts',(42.2246587886425,12.2864158290368,-8.));
#44792=CARTESIAN_POINT('Ctrl Pts',(42.2828205030766,12.2864158290368,-7.99999984459623));
#44793=CARTESIAN_POINT('Ctrl Pts',(42.3399458254619,12.2864158290368,-7.97934638688388));
#44794=CARTESIAN_POINT('Ctrl Pts',(42.4294397982628,12.2864158290368,-7.9047734962375));
#44795=CARTESIAN_POINT('Ctrl Pts',(42.460020288206,12.2864158290368,-7.85254658294873));
#44796=CARTESIAN_POINT('Ctrl Pts',(42.4705653406402,12.2864158290368,-7.79509330581798));
#44797=CARTESIAN_POINT('',(-7.75000000000008,12.2864158290368,-7.99999999999992));
#44798=CARTESIAN_POINT('',(-8.,12.2864158290368,-7.75));
#44799=CARTESIAN_POINT('Origin',(-7.75000000000008,12.2864158290368,-7.74999999999992));
#44800=CARTESIAN_POINT('',(-8.,12.2864158290368,-4.25));
#44801=CARTESIAN_POINT('',(-8.,12.2864158290368,1.78023751033836E-16));
#44802=CARTESIAN_POINT('',(-7.75,12.2864158290368,-4.));
#44803=CARTESIAN_POINT('Origin',(-7.75,12.2864158290368,-4.25));
#44804=CARTESIAN_POINT('',(-4.25,12.2864158290368,-4.));
#44805=CARTESIAN_POINT('',(1.78023751033836E-16,12.2864158290368,-4.));
#44806=CARTESIAN_POINT('',(-4.00000000000004,12.2864158290368,-4.24999999999996));
#44807=CARTESIAN_POINT('Origin',(-4.25000000000004,12.2864158290368,-4.24999999999996));
#44808=CARTESIAN_POINT('',(-4.00000000000008,12.2864158290368,-7.74999999999996));
#44809=CARTESIAN_POINT('',(-4.,12.2864158290368,4.20757998171514E-14));
#44810=CARTESIAN_POINT('',(-4.25000000000009,12.2864158290368,-7.99999999999995));
#44811=CARTESIAN_POINT('Origin',(-4.25000000000008,12.2864158290368,-7.74999999999996));
#44812=CARTESIAN_POINT('',(-8.36175283812014E-14,12.2864158290368,-8.));
#44813=CARTESIAN_POINT('',(-13.7500000000001,12.2864158290368,-13.9999999999999));
#44814=CARTESIAN_POINT('',(-14.,12.2864158290368,-13.75));
#44815=CARTESIAN_POINT('Origin',(-13.7500000000001,12.2864158290368,-13.7499999999999));
#44816=CARTESIAN_POINT('',(-14.,12.2864158290368,-10.25));
#44817=CARTESIAN_POINT('',(-14.,12.2864158290368,1.78023751033836E-16));
#44818=CARTESIAN_POINT('',(-13.75,12.2864158290368,-10.));
#44819=CARTESIAN_POINT('Origin',(-13.75,12.2864158290368,-10.25));
#44820=CARTESIAN_POINT('',(-10.25,12.2864158290368,-10.));
#44821=CARTESIAN_POINT('',(1.78023751033836E-16,12.2864158290368,-10.));
#44822=CARTESIAN_POINT('',(-10.0000000000001,12.2864158290368,-10.2499999999999));
#44823=CARTESIAN_POINT('Origin',(-10.2500000000001,12.2864158290368,-10.2499999999999));
#44824=CARTESIAN_POINT('',(-10.0000000000001,12.2864158290368,-13.7499999999999));
#44825=CARTESIAN_POINT('',(-10.,12.2864158290368,1.04922463916328E-13));
#44826=CARTESIAN_POINT('',(-10.2500000000001,12.2864158290368,-13.9999999999999));
#44827=CARTESIAN_POINT('Origin',(-10.2500000000001,12.2864158290368,-13.7499999999999));
#44828=CARTESIAN_POINT('',(-1.46464192480378E-13,12.2864158290368,-14.));
#44829=CARTESIAN_POINT('',(-19.7500000000002,12.2864158290368,-19.9999999999998));
#44830=CARTESIAN_POINT('',(-20.,12.2864158290368,-19.75));
#44831=CARTESIAN_POINT('Origin',(-19.7500000000002,12.2864158290368,-19.7499999999998));
#44832=CARTESIAN_POINT('',(-20.,12.2864158290368,-16.25));
#44833=CARTESIAN_POINT('',(-20.,12.2864158290368,1.78023751033836E-16));
#44834=CARTESIAN_POINT('',(-19.75,12.2864158290368,-16.));
#44835=CARTESIAN_POINT('Origin',(-19.75,12.2864158290368,-16.25));
#44836=CARTESIAN_POINT('',(-16.25,12.2864158290368,-16.));
#44837=CARTESIAN_POINT('',(1.78023751033836E-16,12.2864158290368,-16.));
#44838=CARTESIAN_POINT('',(-16.0000000000002,12.2864158290368,-16.2499999999998));
#44839=CARTESIAN_POINT('Origin',(-16.2500000000002,12.2864158290368,-16.2499999999998));
#44840=CARTESIAN_POINT('',(-16.0000000000002,12.2864158290368,-19.7499999999998));
#44841=CARTESIAN_POINT('',(-16.,12.2864158290368,1.67769128015504E-13));
#44842=CARTESIAN_POINT('',(-16.2500000000002,12.2864158290368,-19.9999999999998));
#44843=CARTESIAN_POINT('Origin',(-16.2500000000002,12.2864158290368,-19.7499999999998));
#44844=CARTESIAN_POINT('',(-2.09310856579554E-13,12.2864158290368,-20.));
#44845=CARTESIAN_POINT('',(-25.7500000000003,12.2864158290368,-25.9999999999997));
#44846=CARTESIAN_POINT('',(-26.,12.2864158290368,-25.75));
#44847=CARTESIAN_POINT('Origin',(-25.7500000000003,12.2864158290368,-25.7499999999997));
#44848=CARTESIAN_POINT('',(-26.,12.2864158290368,-22.25));
#44849=CARTESIAN_POINT('',(-26.,12.2864158290368,1.78023751033836E-16));
#44850=CARTESIAN_POINT('',(-25.75,12.2864158290368,-22.));
#44851=CARTESIAN_POINT('Origin',(-25.75,12.2864158290368,-22.25));
#44852=CARTESIAN_POINT('',(-22.25,12.2864158290368,-22.));
#44853=CARTESIAN_POINT('',(1.78023751033836E-16,12.2864158290368,-22.));
#44854=CARTESIAN_POINT('',(-22.0000000000002,12.2864158290368,-22.2499999999998));
#44855=CARTESIAN_POINT('Origin',(-22.2500000000002,12.2864158290368,-22.2499999999998));
#44856=CARTESIAN_POINT('',(-22.0000000000003,12.2864158290368,-25.7499999999998));
#44857=CARTESIAN_POINT('',(-22.,12.2864158290368,2.30615792114681E-13));
#44858=CARTESIAN_POINT('',(-22.2500000000003,12.2864158290368,-25.9999999999998));
#44859=CARTESIAN_POINT('Origin',(-22.2500000000003,12.2864158290368,-25.7499999999998));
#44860=CARTESIAN_POINT('',(-2.72157520678731E-13,12.2864158290368,-26.));
#44861=CARTESIAN_POINT('',(1.74999999999985,12.2864158290368,-14.));
#44862=CARTESIAN_POINT('',(-1.75000000000014,12.2864158290368,-14.));
#44863=CARTESIAN_POINT('',(-1.46820239982445E-13,12.2864158290368,-14.));
#44864=CARTESIAN_POINT('',(-2.00000000000014,12.2864158290368,-13.75));
#44865=CARTESIAN_POINT('Origin',(-1.75000000000014,12.2864158290368,-13.75));
#44866=CARTESIAN_POINT('',(-2.00000000000011,12.2864158290368,-10.25));
#44867=CARTESIAN_POINT('',(-2.,12.2864158290368,2.11269117840926E-14));
#44868=CARTESIAN_POINT('',(-1.7500000000001,12.2864158290368,-9.99999999999998));
#44869=CARTESIAN_POINT('Origin',(-1.75000000000011,12.2864158290368,-10.25));
#44870=CARTESIAN_POINT('',(1.7499999999999,12.2864158290368,-10.));
#44871=CARTESIAN_POINT('',(-1.04922463916328E-13,12.2864158290368,-10.));
#44872=CARTESIAN_POINT('',(1.99999999999989,12.2864158290368,-10.25));
#44873=CARTESIAN_POINT('Origin',(1.74999999999989,12.2864158290368,-10.25));
#44874=CARTESIAN_POINT('',(1.99999999999986,12.2864158290368,-13.75));
#44875=CARTESIAN_POINT('',(2.,12.2864158290368,-2.0770864282025E-14));
#44876=CARTESIAN_POINT('Origin',(1.74999999999986,12.2864158290368,-13.75));
#44877=CARTESIAN_POINT('',(1.74999999999991,12.2864158290368,-8.00000000000002));
#44878=CARTESIAN_POINT('',(-1.75000000000008,12.2864158290368,-7.99999999999998));
#44879=CARTESIAN_POINT('',(-8.3973575883269E-14,12.2864158290368,-8.));
#44880=CARTESIAN_POINT('',(-2.00000000000008,12.2864158290368,-7.74999999999998));
#44881=CARTESIAN_POINT('Origin',(-1.75000000000008,12.2864158290368,-7.74999999999998));
#44882=CARTESIAN_POINT('',(-2.00000000000004,12.2864158290368,-4.24999999999998));
#44883=CARTESIAN_POINT('',(-2.,12.2864158290368,2.11269117840926E-14));
#44884=CARTESIAN_POINT('',(-1.75000000000004,12.2864158290368,-3.99999999999998));
#44885=CARTESIAN_POINT('Origin',(-1.75000000000004,12.2864158290368,-4.24999999999998));
#44886=CARTESIAN_POINT('',(1.74999999999996,12.2864158290368,-4.00000000000002));
#44887=CARTESIAN_POINT('',(-4.20757998171514E-14,12.2864158290368,-4.));
#44888=CARTESIAN_POINT('',(1.99999999999996,12.2864158290368,-4.25000000000002));
#44889=CARTESIAN_POINT('Origin',(1.74999999999996,12.2864158290368,-4.25000000000002));
#44890=CARTESIAN_POINT('',(1.99999999999992,12.2864158290368,-7.75000000000002));
#44891=CARTESIAN_POINT('',(2.,12.2864158290368,-2.0770864282025E-14));
#44892=CARTESIAN_POINT('Origin',(1.74999999999992,12.2864158290368,-7.75000000000002));
#44893=CARTESIAN_POINT('',(1.74999999999979,12.2864158290368,-20.));
#44894=CARTESIAN_POINT('',(-1.75000000000021,12.2864158290368,-20.));
#44895=CARTESIAN_POINT('',(-2.09666904081622E-13,12.2864158290368,-20.));
#44896=CARTESIAN_POINT('',(-2.00000000000021,12.2864158290368,-19.75));
#44897=CARTESIAN_POINT('Origin',(-1.75000000000021,12.2864158290368,-19.75));
#44898=CARTESIAN_POINT('',(-2.00000000000017,12.2864158290368,-16.25));
#44899=CARTESIAN_POINT('',(-2.,12.2864158290368,2.11269117840926E-14));
#44900=CARTESIAN_POINT('',(-1.75000000000017,12.2864158290368,-16.));
#44901=CARTESIAN_POINT('Origin',(-1.75000000000017,12.2864158290368,-16.25));
#44902=CARTESIAN_POINT('',(1.74999999999983,12.2864158290368,-16.));
#44903=CARTESIAN_POINT('',(-1.67769128015504E-13,12.2864158290368,-16.));
#44904=CARTESIAN_POINT('',(1.99999999999983,12.2864158290368,-16.25));
#44905=CARTESIAN_POINT('Origin',(1.74999999999983,12.2864158290368,-16.25));
#44906=CARTESIAN_POINT('',(1.99999999999979,12.2864158290368,-19.75));
#44907=CARTESIAN_POINT('',(2.,12.2864158290368,-2.0770864282025E-14));
#44908=CARTESIAN_POINT('Origin',(1.74999999999979,12.2864158290368,-19.75));
#44909=CARTESIAN_POINT('',(1.74999999999973,12.2864158290368,-26.));
#44910=CARTESIAN_POINT('',(-1.75000000000027,12.2864158290368,-26.));
#44911=CARTESIAN_POINT('',(-2.72513568180798E-13,12.2864158290368,-26.));
#44912=CARTESIAN_POINT('',(-2.00000000000027,12.2864158290368,-25.75));
#44913=CARTESIAN_POINT('Origin',(-1.75000000000027,12.2864158290368,-25.75));
#44914=CARTESIAN_POINT('',(-2.00000000000023,12.2864158290368,-22.25));
#44915=CARTESIAN_POINT('',(-2.,12.2864158290368,2.11269117840926E-14));
#44916=CARTESIAN_POINT('',(-1.75000000000023,12.2864158290368,-22.));
#44917=CARTESIAN_POINT('Origin',(-1.75000000000023,12.2864158290368,-22.25));
#44918=CARTESIAN_POINT('',(1.74999999999977,12.2864158290368,-22.));
#44919=CARTESIAN_POINT('',(-2.30615792114681E-13,12.2864158290368,-22.));
#44920=CARTESIAN_POINT('',(1.99999999999977,12.2864158290368,-22.25));
#44921=CARTESIAN_POINT('Origin',(1.74999999999977,12.2864158290368,-22.25));
#44922=CARTESIAN_POINT('',(1.99999999999973,12.2864158290368,-25.75));
#44923=CARTESIAN_POINT('',(2.,12.2864158290368,-2.0770864282025E-14));
#44924=CARTESIAN_POINT('Origin',(1.74999999999973,12.2864158290368,-25.75));
#44925=CARTESIAN_POINT('',(1.74999999999966,12.2864158290368,-32.));
#44926=CARTESIAN_POINT('',(-1.75000000000033,12.2864158290368,-32.));
#44927=CARTESIAN_POINT('',(-3.35360232279975E-13,12.2864158290368,-32.));
#44928=CARTESIAN_POINT('',(-2.00000000000033,12.2864158290368,-31.75));
#44929=CARTESIAN_POINT('Origin',(-1.75000000000033,12.2864158290368,-31.75));
#44930=CARTESIAN_POINT('',(-2.0000000000003,12.2864158290368,-28.25));
#44931=CARTESIAN_POINT('',(-2.,12.2864158290368,2.11269117840926E-14));
#44932=CARTESIAN_POINT('',(-1.75000000000029,12.2864158290368,-28.));
#44933=CARTESIAN_POINT('Origin',(-1.7500000000003,12.2864158290368,-28.25));
#44934=CARTESIAN_POINT('',(1.74999999999971,12.2864158290368,-28.));
#44935=CARTESIAN_POINT('',(-2.93462456213857E-13,12.2864158290368,-28.));
#44936=CARTESIAN_POINT('',(1.9999999999997,12.2864158290368,-28.25));
#44937=CARTESIAN_POINT('Origin',(1.7499999999997,12.2864158290368,-28.25));
#44938=CARTESIAN_POINT('',(1.99999999999967,12.2864158290368,-31.75));
#44939=CARTESIAN_POINT('',(2.,12.2864158290368,-2.0770864282025E-14));
#44940=CARTESIAN_POINT('Origin',(1.74999999999967,12.2864158290368,-31.75));
#44941=CARTESIAN_POINT('',(1.7499999999996,12.2864158290368,-38.));
#44942=CARTESIAN_POINT('',(-1.7500000000004,12.2864158290368,-38.));
#44943=CARTESIAN_POINT('',(-3.98206896379151E-13,12.2864158290368,-38.));
#44944=CARTESIAN_POINT('',(-2.0000000000004,12.2864158290368,-37.75));
#44945=CARTESIAN_POINT('Origin',(-1.7500000000004,12.2864158290368,-37.75));
#44946=CARTESIAN_POINT('',(-2.00000000000036,12.2864158290368,-34.25));
#44947=CARTESIAN_POINT('',(-2.,12.2864158290368,2.11269117840926E-14));
#44948=CARTESIAN_POINT('',(-1.75000000000036,12.2864158290368,-34.));
#44949=CARTESIAN_POINT('Origin',(-1.75000000000036,12.2864158290368,-34.25));
#44950=CARTESIAN_POINT('',(1.74999999999964,12.2864158290368,-34.));
#44951=CARTESIAN_POINT('',(-3.56309120313034E-13,12.2864158290368,-34.));
#44952=CARTESIAN_POINT('',(1.99999999999964,12.2864158290368,-34.25));
#44953=CARTESIAN_POINT('Origin',(1.74999999999964,12.2864158290368,-34.25));
#44954=CARTESIAN_POINT('',(1.9999999999996,12.2864158290368,-37.75));
#44955=CARTESIAN_POINT('',(2.,12.2864158290368,-2.0770864282025E-14));
#44956=CARTESIAN_POINT('Origin',(1.7499999999996,12.2864158290368,-37.75));
#44957=CARTESIAN_POINT('',(-31.75,12.2864158290368,-28.));
#44958=CARTESIAN_POINT('',(-28.25,12.2864158290368,-28.));
#44959=CARTESIAN_POINT('',(1.78023751033836E-16,12.2864158290368,-28.));
#44960=CARTESIAN_POINT('',(-28.0000000000003,12.2864158290368,-28.2499999999997));
#44961=CARTESIAN_POINT('Origin',(-28.2500000000003,12.2864158290368,-28.2499999999997));
#44962=CARTESIAN_POINT('',(-28.0000000000003,12.2864158290368,-31.7499999999997));
#44963=CARTESIAN_POINT('',(-28.,12.2864158290368,2.93462456213857E-13));
#44964=CARTESIAN_POINT('',(-28.2500000000003,12.2864158290368,-31.9999999999997));
#44965=CARTESIAN_POINT('Origin',(-28.2500000000003,12.2864158290368,-31.7499999999997));
#44966=CARTESIAN_POINT('',(-28.8949819546436,12.2864158290368,-31.9999999999997));
#44967=CARTESIAN_POINT('',(-3.35004184777907E-13,12.2864158290368,-32.));
#44968=CARTESIAN_POINT('',(-29.0633341308023,12.2864158290368,-31.934855709731));
#44969=CARTESIAN_POINT('Origin',(-28.905703598429,12.2864158290367,-31.777318445284));
#44970=CARTESIAN_POINT('',(-31.9348557097313,12.2864158290368,-29.063334130802));
#44971=CARTESIAN_POINT('Origin',(0.,12.2864158290368,0.));
#44972=CARTESIAN_POINT('',(-32.,12.2864158290368,-28.8949819546432));
#44973=CARTESIAN_POINT('Origin',(-31.777318445275,12.2864158290367,-28.9057035984243));
#44974=CARTESIAN_POINT('',(-32.,12.2864158290368,-28.25));
#44975=CARTESIAN_POINT('',(-32.,12.2864158290368,1.78023751033836E-16));
#44976=CARTESIAN_POINT('Origin',(-31.75,12.2864158290368,-28.25));
#44977=CARTESIAN_POINT('',(-2.00000000000042,12.2864158290368,-40.25));
#44978=CARTESIAN_POINT('',(-1.75000000000042,12.2864158290368,-40.));
#44979=CARTESIAN_POINT('Origin',(-1.75000000000042,12.2864158290368,-40.25));
#44980=CARTESIAN_POINT('',(1.74999999999958,12.2864158290368,-40.));
#44981=CARTESIAN_POINT('',(-4.1915578441221E-13,12.2864158290368,-40.));
#44982=CARTESIAN_POINT('',(1.99999999999958,12.2864158290368,-40.25));
#44983=CARTESIAN_POINT('Origin',(1.74999999999958,12.2864158290368,-40.25));
#44984=CARTESIAN_POINT('',(1.99999999999955,12.2864158290368,-42.8943150864053));
#44985=CARTESIAN_POINT('',(2.,12.2864158290368,-2.0770864282025E-14));
#44986=CARTESIAN_POINT('',(1.76015270483919,12.2864158290368,-43.1441104028771));
#44987=CARTESIAN_POINT('Ctrl Pts',(1.99999999999955,12.2864158290368,-42.8943150864053));
#44988=CARTESIAN_POINT('Ctrl Pts',(1.99999982972045,12.2864158290368,-42.9580603817067));
#44989=CARTESIAN_POINT('Ctrl Pts',(1.97441776391982,12.2864158290368,-43.0215128426886));
#44990=CARTESIAN_POINT('Ctrl Pts',(1.88634592712773,12.2864158290368,-43.1132899987123));
#44991=CARTESIAN_POINT('Ctrl Pts',(1.82448984655227,12.2864158290368,-43.1414855467453));
#44992=CARTESIAN_POINT('Ctrl Pts',(1.76015270483919,12.2864158290368,-43.1441104028771));
#44993=CARTESIAN_POINT('',(-1.7601527048401,12.2864158290368,-43.1441104028771));
#44994=CARTESIAN_POINT('Origin',(0.,12.2864158290368,0.));
#44995=CARTESIAN_POINT('',(-2.00000000000045,12.2864158290368,-42.8943150864052));
#44996=CARTESIAN_POINT('Ctrl Pts',(-2.00000000000045,12.2864158290368,-42.8943150864052));
#44997=CARTESIAN_POINT('Ctrl Pts',(-1.99999982972135,12.2864158290368,-42.9580603817067));
#44998=CARTESIAN_POINT('Ctrl Pts',(-1.97441776392072,12.2864158290368,-43.0215128426885));
#44999=CARTESIAN_POINT('Ctrl Pts',(-1.88634592712863,12.2864158290368,-43.1132899987123));
#45000=CARTESIAN_POINT('Ctrl Pts',(-1.82448984655317,12.2864158290368,-43.1414855467453));
#45001=CARTESIAN_POINT('Ctrl Pts',(-1.7601527048401,12.2864158290368,-43.1441104028771));
#45002=CARTESIAN_POINT('',(-2.,12.2864158290368,2.11269117840926E-14));
#45003=CARTESIAN_POINT('',(22.3796096990733,12.2864158290368,-36.9278413898937));
#45004=CARTESIAN_POINT('',(25.8999151087526,12.2864158290368,-34.5500621903841));
#45005=CARTESIAN_POINT('Origin',(0.,12.2864158290368,0.));
#45006=CARTESIAN_POINT('',(21.9999999999996,12.2864158290368,-36.714085776306));
#45007=CARTESIAN_POINT('Ctrl Pts',(22.3796096990733,12.2864158290368,-36.9278413898937));
#45008=CARTESIAN_POINT('Ctrl Pts',(22.3419882773303,12.2864158290368,-36.9506411971851));
#45009=CARTESIAN_POINT('Ctrl Pts',(22.2979530583088,12.2864158290369,-36.9633000574056));
#45010=CARTESIAN_POINT('Ctrl Pts',(22.2102388654261,12.2864158290369,-36.9647398008017));
#45011=CARTESIAN_POINT('Ctrl Pts',(22.1658677743318,12.2864158290369,-36.9535886975367));
#45012=CARTESIAN_POINT('Ctrl Pts',(22.0888518721027,12.2864158290369,-36.9102418725236));
#45013=CARTESIAN_POINT('Ctrl Pts',(22.0564924152441,12.2864158290369,-36.8783504274687));
#45014=CARTESIAN_POINT('Ctrl Pts',(22.0120627276038,12.2864158290369,-36.8025009076984));
#45015=CARTESIAN_POINT('Ctrl Pts',(22.0000000294019,12.2864158290369,-36.7584147748601));
#45016=CARTESIAN_POINT('Ctrl Pts',(21.9999999999996,12.2864158290368,-36.714085776306));
#45017=CARTESIAN_POINT('',(21.9999999999996,12.2864158290368,-34.2500000000002));
#45018=CARTESIAN_POINT('',(22.,12.2864158290368,-2.30259744612613E-13));
#45019=CARTESIAN_POINT('',(22.2499999999996,12.2864158290368,-34.0000000000002));
#45020=CARTESIAN_POINT('Origin',(22.2499999999996,12.2864158290368,-34.2500000000002));
#45021=CARTESIAN_POINT('',(25.7499999999996,12.2864158290368,-34.0000000000003));
#45022=CARTESIAN_POINT('',(-3.56309120313034E-13,12.2864158290368,-34.));
#45023=CARTESIAN_POINT('',(25.9999999999996,12.2864158290368,-34.2500000000003));
#45024=CARTESIAN_POINT('Origin',(25.7499999999996,12.2864158290368,-34.2500000000003));
#45025=CARTESIAN_POINT('',(25.9999999999996,12.2864158290368,-34.3499698402979));
#45026=CARTESIAN_POINT('',(26.,12.2864158290368,-2.72157520678731E-13));
#45027=CARTESIAN_POINT('Ctrl Pts',(25.9999999999996,12.2864158290368,-34.3499700010598));
#45028=CARTESIAN_POINT('Ctrl Pts',(25.9999999481101,12.2864158290368,-34.3693755302403));
#45029=CARTESIAN_POINT('Ctrl Pts',(25.99768355758,12.2864158290398,-34.3887142331243));
#45030=CARTESIAN_POINT('Ctrl Pts',(25.9886734779256,12.2864158290398,-34.4263253135715));
#45031=CARTESIAN_POINT('Ctrl Pts',(25.9820299862207,12.2864158290398,-34.4445158346942));
#45032=CARTESIAN_POINT('Ctrl Pts',(25.9647996369201,12.2864158290398,-34.4789643513883));
#45033=CARTESIAN_POINT('Ctrl Pts',(25.954247218758,12.2864158290398,-34.4951675105103));
#45034=CARTESIAN_POINT('Ctrl Pts',(25.9295636167484,12.2864158290398,-34.5249400449967));
#45035=CARTESIAN_POINT('Ctrl Pts',(25.9154633914137,12.2864158290368,-34.5384066147728));
#45036=CARTESIAN_POINT('Ctrl Pts',(25.8999151087526,12.2864158290368,-34.5500621903841));
#45037=CARTESIAN_POINT('',(16.0673035961367,12.2864158290368,-40.0793482375845));
#45038=CARTESIAN_POINT('',(16.2638371856086,12.2864158290368,-40.0000000000002));
#45039=CARTESIAN_POINT('Origin',(0.,12.2864158290368,0.));
#45040=CARTESIAN_POINT('',(16.2499999999996,12.2864158290368,-40.0000000000002));
#45041=CARTESIAN_POINT('Origin',(16.2499999999996,12.2864158290368,-40.2500000000002));
#45042=CARTESIAN_POINT('',(-4.1915578441221E-13,12.2864158290368,-40.));
#45043=CARTESIAN_POINT('',(10.3097284971166,12.2864158290368,-41.9311566536835));
#45044=CARTESIAN_POINT('',(13.8300339067959,12.2864158290368,-40.9052877038761));
#45045=CARTESIAN_POINT('Origin',(0.,12.2864158290368,0.));
#45046=CARTESIAN_POINT('',(9.99999999999956,12.2864158290368,-41.6884058289698));
#45047=CARTESIAN_POINT('Ctrl Pts',(10.3097284971166,12.2864158290368,-41.9311566536835));
#45048=CARTESIAN_POINT('Ctrl Pts',(10.2361380476234,12.2864158290368,-41.9492503311143));
#45049=CARTESIAN_POINT('Ctrl Pts',(10.1551935604054,12.2864158290368,-41.9316408283578));
#45050=CARTESIAN_POINT('Ctrl Pts',(10.0366779216431,12.2864158290368,-41.8389097607661));
#45051=CARTESIAN_POINT('Ctrl Pts',(10.0000000680333,12.2864158290368,-41.7645408613859));
#45052=CARTESIAN_POINT('Ctrl Pts',(9.99999999999956,12.2864158290368,-41.6884058289698));
#45053=CARTESIAN_POINT('',(9.99999999999958,12.2864158290368,-40.2500000000001));
#45054=CARTESIAN_POINT('',(10.,12.2864158290368,-1.0456641641426E-13));
#45055=CARTESIAN_POINT('',(10.2499999999996,12.2864158290368,-40.0000000000001));
#45056=CARTESIAN_POINT('Origin',(10.2499999999996,12.2864158290368,-40.2500000000001));
#45057=CARTESIAN_POINT('',(13.7499999999996,12.2864158290368,-40.0000000000001));
#45058=CARTESIAN_POINT('',(-4.1915578441221E-13,12.2864158290368,-40.));
#45059=CARTESIAN_POINT('',(13.9999999999996,12.2864158290368,-40.2500000000001));
#45060=CARTESIAN_POINT('Origin',(13.7499999999996,12.2864158290368,-40.2500000000001));
#45061=CARTESIAN_POINT('',(13.9999999999996,12.2864158290368,-40.6684316106913));
#45062=CARTESIAN_POINT('',(14.,12.2864158290368,-1.46464192480378E-13));
#45063=CARTESIAN_POINT('Ctrl Pts',(13.9999999999996,12.2864158290368,-40.6684318962849));
#45064=CARTESIAN_POINT('Ctrl Pts',(13.9999998609676,12.2864158290367,-40.7204534177384));
#45065=CARTESIAN_POINT('Ctrl Pts',(13.9834730289834,12.2864158290366,-40.7718027191554));
#45066=CARTESIAN_POINT('Ctrl Pts',(13.9229980972695,12.2864158290366,-40.8562280414981));
#45067=CARTESIAN_POINT('Ctrl Pts',(13.8795628077703,12.2864158290366,-40.8885419350419));
#45068=CARTESIAN_POINT('Ctrl Pts',(13.8300339067959,12.2864158290368,-40.9052877038761));
#45069=CARTESIAN_POINT('',(25.7499999999997,12.2864158290368,-32.0000000000003));
#45070=CARTESIAN_POINT('',(25.9999999999997,12.2864158290368,-31.7500000000003));
#45071=CARTESIAN_POINT('Origin',(25.7499999999997,12.2864158290368,-31.7500000000003));
#45072=CARTESIAN_POINT('',(22.2499999999997,12.2864158290368,-32.0000000000002));
#45073=CARTESIAN_POINT('',(-3.35360232279975E-13,12.2864158290368,-32.));
#45074=CARTESIAN_POINT('',(21.9999999999997,12.2864158290368,-31.7500000000002));
#45075=CARTESIAN_POINT('Origin',(22.2499999999997,12.2864158290368,-31.7500000000002));
#45076=CARTESIAN_POINT('',(21.9999999999997,12.2864158290368,-28.2500000000002));
#45077=CARTESIAN_POINT('',(22.,12.2864158290368,-2.30259744612613E-13));
#45078=CARTESIAN_POINT('',(22.2499999999997,12.2864158290368,-28.0000000000002));
#45079=CARTESIAN_POINT('Origin',(22.2499999999997,12.2864158290368,-28.2500000000002));
#45080=CARTESIAN_POINT('',(25.7499999999997,12.2864158290368,-28.0000000000003));
#45081=CARTESIAN_POINT('',(-2.93462456213857E-13,12.2864158290368,-28.));
#45082=CARTESIAN_POINT('',(25.9999999999997,12.2864158290368,-28.2500000000003));
#45083=CARTESIAN_POINT('Origin',(25.7499999999997,12.2864158290368,-28.2500000000003));
#45084=CARTESIAN_POINT('',(26.,12.2864158290368,-2.72157520678731E-13));
#45085=CARTESIAN_POINT('',(19.7499999999997,12.2864158290368,-26.0000000000002));
#45086=CARTESIAN_POINT('',(19.9999999999997,12.2864158290368,-25.7500000000002));
#45087=CARTESIAN_POINT('Origin',(19.7499999999997,12.2864158290368,-25.7500000000002));
#45088=CARTESIAN_POINT('',(16.2499999999997,12.2864158290368,-26.0000000000002));
#45089=CARTESIAN_POINT('',(-2.72513568180798E-13,12.2864158290368,-26.));
#45090=CARTESIAN_POINT('',(15.9999999999997,12.2864158290368,-25.7500000000002));
#45091=CARTESIAN_POINT('Origin',(16.2499999999997,12.2864158290368,-25.7500000000002));
#45092=CARTESIAN_POINT('',(15.9999999999998,12.2864158290368,-22.2500000000002));
#45093=CARTESIAN_POINT('',(16.,12.2864158290368,-1.67413080513437E-13));
#45094=CARTESIAN_POINT('',(16.2499999999998,12.2864158290368,-22.0000000000002));
#45095=CARTESIAN_POINT('Origin',(16.2499999999998,12.2864158290368,-22.2500000000002));
#45096=CARTESIAN_POINT('',(19.7499999999998,12.2864158290368,-22.0000000000002));
#45097=CARTESIAN_POINT('',(-2.30615792114681E-13,12.2864158290368,-22.));
#45098=CARTESIAN_POINT('',(19.9999999999998,12.2864158290368,-22.2500000000002));
#45099=CARTESIAN_POINT('Origin',(19.7499999999998,12.2864158290368,-22.2500000000002));
#45100=CARTESIAN_POINT('',(20.,12.2864158290368,-2.09310856579554E-13));
#45101=CARTESIAN_POINT('',(19.7499999999996,12.2864158290368,-38.0000000000002));
#45102=CARTESIAN_POINT('',(19.9999999999996,12.2864158290368,-37.7500000000002));
#45103=CARTESIAN_POINT('Origin',(19.7499999999996,12.2864158290368,-37.7500000000002));
#45104=CARTESIAN_POINT('',(16.2499999999996,12.2864158290368,-38.0000000000002));
#45105=CARTESIAN_POINT('',(-3.98206896379151E-13,12.2864158290368,-38.));
#45106=CARTESIAN_POINT('',(15.9999999999996,12.2864158290368,-37.7500000000002));
#45107=CARTESIAN_POINT('Origin',(16.2499999999996,12.2864158290368,-37.7500000000002));
#45108=CARTESIAN_POINT('',(15.9999999999996,12.2864158290368,-34.2500000000002));
#45109=CARTESIAN_POINT('',(16.,12.2864158290368,-1.67413080513437E-13));
#45110=CARTESIAN_POINT('',(16.2499999999996,12.2864158290368,-34.0000000000002));
#45111=CARTESIAN_POINT('Origin',(16.2499999999996,12.2864158290368,-34.2500000000002));
#45112=CARTESIAN_POINT('',(19.7499999999996,12.2864158290368,-34.0000000000002));
#45113=CARTESIAN_POINT('',(-3.56309120313034E-13,12.2864158290368,-34.));
#45114=CARTESIAN_POINT('',(19.9999999999996,12.2864158290368,-34.2500000000002));
#45115=CARTESIAN_POINT('Origin',(19.7499999999996,12.2864158290368,-34.2500000000002));
#45116=CARTESIAN_POINT('',(20.,12.2864158290368,-2.09310856579554E-13));
#45117=CARTESIAN_POINT('',(19.7499999999997,12.2864158290368,-32.0000000000002));
#45118=CARTESIAN_POINT('',(19.9999999999997,12.2864158290368,-31.7500000000002));
#45119=CARTESIAN_POINT('Origin',(19.7499999999997,12.2864158290368,-31.7500000000002));
#45120=CARTESIAN_POINT('',(16.2499999999997,12.2864158290368,-32.0000000000002));
#45121=CARTESIAN_POINT('',(-3.35360232279975E-13,12.2864158290368,-32.));
#45122=CARTESIAN_POINT('',(15.9999999999997,12.2864158290368,-31.7500000000002));
#45123=CARTESIAN_POINT('Origin',(16.2499999999997,12.2864158290368,-31.7500000000002));
#45124=CARTESIAN_POINT('',(15.9999999999997,12.2864158290368,-28.2500000000002));
#45125=CARTESIAN_POINT('',(16.,12.2864158290368,-1.67413080513437E-13));
#45126=CARTESIAN_POINT('',(16.2499999999997,12.2864158290368,-28.0000000000002));
#45127=CARTESIAN_POINT('Origin',(16.2499999999997,12.2864158290368,-28.2500000000002));
#45128=CARTESIAN_POINT('',(19.7499999999997,12.2864158290368,-28.0000000000002));
#45129=CARTESIAN_POINT('',(-2.93462456213857E-13,12.2864158290368,-28.));
#45130=CARTESIAN_POINT('',(19.9999999999997,12.2864158290368,-28.2500000000002));
#45131=CARTESIAN_POINT('Origin',(19.7499999999997,12.2864158290368,-28.2500000000002));
#45132=CARTESIAN_POINT('',(20.,12.2864158290368,-2.09310856579554E-13));
#45133=CARTESIAN_POINT('',(13.7499999999998,12.2864158290368,-20.0000000000001));
#45134=CARTESIAN_POINT('',(13.9999999999998,12.2864158290368,-19.7500000000002));
#45135=CARTESIAN_POINT('Origin',(13.7499999999998,12.2864158290368,-19.7500000000002));
#45136=CARTESIAN_POINT('',(10.2499999999998,12.2864158290368,-20.0000000000001));
#45137=CARTESIAN_POINT('',(-2.09666904081622E-13,12.2864158290368,-20.));
#45138=CARTESIAN_POINT('',(9.99999999999979,12.2864158290368,-19.7500000000001));
#45139=CARTESIAN_POINT('Origin',(10.2499999999998,12.2864158290368,-19.7500000000001));
#45140=CARTESIAN_POINT('',(9.99999999999983,12.2864158290368,-16.2500000000001));
#45141=CARTESIAN_POINT('',(10.,12.2864158290368,-1.0456641641426E-13));
#45142=CARTESIAN_POINT('',(10.2499999999998,12.2864158290368,-16.0000000000001));
#45143=CARTESIAN_POINT('Origin',(10.2499999999998,12.2864158290368,-16.2500000000001));
#45144=CARTESIAN_POINT('',(13.7499999999998,12.2864158290368,-16.0000000000001));
#45145=CARTESIAN_POINT('',(-1.67769128015504E-13,12.2864158290368,-16.));
#45146=CARTESIAN_POINT('',(13.9999999999998,12.2864158290368,-16.2500000000001));
#45147=CARTESIAN_POINT('Origin',(13.7499999999998,12.2864158290368,-16.2500000000001));
#45148=CARTESIAN_POINT('',(14.,12.2864158290368,-1.46464192480378E-13));
#45149=CARTESIAN_POINT('',(13.7499999999997,12.2864158290368,-26.0000000000002));
#45150=CARTESIAN_POINT('',(13.9999999999997,12.2864158290368,-25.7500000000001));
#45151=CARTESIAN_POINT('Origin',(13.7499999999997,12.2864158290368,-25.7500000000001));
#45152=CARTESIAN_POINT('',(10.2499999999997,12.2864158290368,-26.0000000000001));
#45153=CARTESIAN_POINT('',(-2.72513568180798E-13,12.2864158290368,-26.));
#45154=CARTESIAN_POINT('',(9.99999999999973,12.2864158290368,-25.7500000000001));
#45155=CARTESIAN_POINT('Origin',(10.2499999999997,12.2864158290368,-25.7500000000001));
#45156=CARTESIAN_POINT('',(9.99999999999977,12.2864158290368,-22.2500000000001));
#45157=CARTESIAN_POINT('',(10.,12.2864158290368,-1.0456641641426E-13));
#45158=CARTESIAN_POINT('',(10.2499999999998,12.2864158290368,-22.0000000000001));
#45159=CARTESIAN_POINT('Origin',(10.2499999999998,12.2864158290368,-22.2500000000001));
#45160=CARTESIAN_POINT('',(13.7499999999998,12.2864158290368,-22.0000000000001));
#45161=CARTESIAN_POINT('',(-2.30615792114681E-13,12.2864158290368,-22.));
#45162=CARTESIAN_POINT('',(13.9999999999998,12.2864158290368,-22.2500000000001));
#45163=CARTESIAN_POINT('Origin',(13.7499999999998,12.2864158290368,-22.2500000000001));
#45164=CARTESIAN_POINT('',(14.,12.2864158290368,-1.46464192480378E-13));
#45165=CARTESIAN_POINT('',(13.7499999999996,12.2864158290368,-38.0000000000002));
#45166=CARTESIAN_POINT('',(13.9999999999996,12.2864158290368,-37.7500000000002));
#45167=CARTESIAN_POINT('Origin',(13.7499999999996,12.2864158290368,-37.7500000000002));
#45168=CARTESIAN_POINT('',(10.2499999999996,12.2864158290368,-38.0000000000001));
#45169=CARTESIAN_POINT('',(-3.98206896379151E-13,12.2864158290368,-38.));
#45170=CARTESIAN_POINT('',(9.99999999999961,12.2864158290368,-37.7500000000001));
#45171=CARTESIAN_POINT('Origin',(10.2499999999996,12.2864158290368,-37.7500000000001));
#45172=CARTESIAN_POINT('',(9.99999999999964,12.2864158290368,-34.2500000000001));
#45173=CARTESIAN_POINT('',(10.,12.2864158290368,-1.0456641641426E-13));
#45174=CARTESIAN_POINT('',(10.2499999999996,12.2864158290368,-34.0000000000001));
#45175=CARTESIAN_POINT('Origin',(10.2499999999996,12.2864158290368,-34.2500000000001));
#45176=CARTESIAN_POINT('',(13.7499999999996,12.2864158290368,-34.0000000000001));
#45177=CARTESIAN_POINT('',(-3.56309120313034E-13,12.2864158290368,-34.));
#45178=CARTESIAN_POINT('',(13.9999999999996,12.2864158290368,-34.2500000000001));
#45179=CARTESIAN_POINT('Origin',(13.7499999999996,12.2864158290368,-34.2500000000001));
#45180=CARTESIAN_POINT('',(14.,12.2864158290368,-1.46464192480378E-13));
#45181=CARTESIAN_POINT('',(13.7499999999997,12.2864158290368,-32.0000000000001));
#45182=CARTESIAN_POINT('',(13.9999999999997,12.2864158290368,-31.7500000000001));
#45183=CARTESIAN_POINT('Origin',(13.7499999999997,12.2864158290368,-31.7500000000001));
#45184=CARTESIAN_POINT('',(10.2499999999997,12.2864158290368,-32.0000000000001));
#45185=CARTESIAN_POINT('',(-3.35360232279975E-13,12.2864158290368,-32.));
#45186=CARTESIAN_POINT('',(9.99999999999967,12.2864158290368,-31.7500000000001));
#45187=CARTESIAN_POINT('Origin',(10.2499999999997,12.2864158290368,-31.7500000000001));
#45188=CARTESIAN_POINT('',(9.99999999999971,12.2864158290368,-28.2500000000001));
#45189=CARTESIAN_POINT('',(10.,12.2864158290368,-1.0456641641426E-13));
#45190=CARTESIAN_POINT('',(10.2499999999997,12.2864158290368,-28.0000000000001));
#45191=CARTESIAN_POINT('Origin',(10.2499999999997,12.2864158290368,-28.2500000000001));
#45192=CARTESIAN_POINT('',(13.7499999999997,12.2864158290368,-28.0000000000001));
#45193=CARTESIAN_POINT('',(-2.93462456213857E-13,12.2864158290368,-28.));
#45194=CARTESIAN_POINT('',(13.9999999999997,12.2864158290368,-28.2500000000001));
#45195=CARTESIAN_POINT('Origin',(13.7499999999997,12.2864158290368,-28.2500000000001));
#45196=CARTESIAN_POINT('',(14.,12.2864158290368,-1.46464192480378E-13));
#45197=CARTESIAN_POINT('',(7.74999999999985,12.2864158290368,-14.0000000000001));
#45198=CARTESIAN_POINT('',(7.99999999999986,12.2864158290368,-13.7500000000001));
#45199=CARTESIAN_POINT('Origin',(7.74999999999986,12.2864158290368,-13.7500000000001));
#45200=CARTESIAN_POINT('',(4.24999999999985,12.2864158290368,-14.));
#45201=CARTESIAN_POINT('',(-1.46820239982445E-13,12.2864158290368,-14.));
#45202=CARTESIAN_POINT('',(3.99999999999986,12.2864158290368,-13.75));
#45203=CARTESIAN_POINT('Origin',(4.24999999999986,12.2864158290368,-13.75));
#45204=CARTESIAN_POINT('',(3.99999999999989,12.2864158290368,-10.25));
#45205=CARTESIAN_POINT('',(4.,12.2864158290368,-4.17197523150838E-14));
#45206=CARTESIAN_POINT('',(4.2499999999999,12.2864158290368,-10.));
#45207=CARTESIAN_POINT('Origin',(4.24999999999989,12.2864158290368,-10.25));
#45208=CARTESIAN_POINT('',(7.7499999999999,12.2864158290368,-10.0000000000001));
#45209=CARTESIAN_POINT('',(-1.04922463916328E-13,12.2864158290368,-10.));
#45210=CARTESIAN_POINT('',(7.99999999999989,12.2864158290368,-10.2500000000001));
#45211=CARTESIAN_POINT('Origin',(7.74999999999989,12.2864158290368,-10.2500000000001));
#45212=CARTESIAN_POINT('',(8.,12.2864158290368,-8.36175283812014E-14));
#45213=CARTESIAN_POINT('',(7.74999999999979,12.2864158290368,-20.0000000000001));
#45214=CARTESIAN_POINT('',(7.99999999999979,12.2864158290368,-19.7500000000001));
#45215=CARTESIAN_POINT('Origin',(7.74999999999979,12.2864158290368,-19.7500000000001));
#45216=CARTESIAN_POINT('',(4.24999999999979,12.2864158290368,-20.));
#45217=CARTESIAN_POINT('',(-2.09666904081622E-13,12.2864158290368,-20.));
#45218=CARTESIAN_POINT('',(3.99999999999979,12.2864158290368,-19.75));
#45219=CARTESIAN_POINT('Origin',(4.24999999999979,12.2864158290368,-19.75));
#45220=CARTESIAN_POINT('',(3.99999999999983,12.2864158290368,-16.25));
#45221=CARTESIAN_POINT('',(4.,12.2864158290368,-4.17197523150838E-14));
#45222=CARTESIAN_POINT('',(4.24999999999983,12.2864158290368,-16.));
#45223=CARTESIAN_POINT('Origin',(4.24999999999983,12.2864158290368,-16.25));
#45224=CARTESIAN_POINT('',(7.74999999999983,12.2864158290368,-16.0000000000001));
#45225=CARTESIAN_POINT('',(-1.67769128015504E-13,12.2864158290368,-16.));
#45226=CARTESIAN_POINT('',(7.99999999999983,12.2864158290368,-16.2500000000001));
#45227=CARTESIAN_POINT('Origin',(7.74999999999983,12.2864158290368,-16.2500000000001));
#45228=CARTESIAN_POINT('',(8.,12.2864158290368,-8.36175283812014E-14));
#45229=CARTESIAN_POINT('',(7.74999999999973,12.2864158290368,-26.0000000000001));
#45230=CARTESIAN_POINT('',(7.99999999999973,12.2864158290368,-25.7500000000001));
#45231=CARTESIAN_POINT('Origin',(7.74999999999973,12.2864158290368,-25.7500000000001));
#45232=CARTESIAN_POINT('',(4.24999999999973,12.2864158290368,-26.));
#45233=CARTESIAN_POINT('',(-2.72513568180798E-13,12.2864158290368,-26.));
#45234=CARTESIAN_POINT('',(3.99999999999973,12.2864158290368,-25.75));
#45235=CARTESIAN_POINT('Origin',(4.24999999999973,12.2864158290368,-25.75));
#45236=CARTESIAN_POINT('',(3.99999999999977,12.2864158290368,-22.25));
#45237=CARTESIAN_POINT('',(4.,12.2864158290368,-4.17197523150838E-14));
#45238=CARTESIAN_POINT('',(4.24999999999977,12.2864158290368,-22.));
#45239=CARTESIAN_POINT('Origin',(4.24999999999977,12.2864158290368,-22.25));
#45240=CARTESIAN_POINT('',(7.74999999999977,12.2864158290368,-22.0000000000001));
#45241=CARTESIAN_POINT('',(-2.30615792114681E-13,12.2864158290368,-22.));
#45242=CARTESIAN_POINT('',(7.99999999999977,12.2864158290368,-22.2500000000001));
#45243=CARTESIAN_POINT('Origin',(7.74999999999977,12.2864158290368,-22.2500000000001));
#45244=CARTESIAN_POINT('',(8.,12.2864158290368,-8.36175283812014E-14));
#45245=CARTESIAN_POINT('',(7.7499999999996,12.2864158290368,-38.0000000000001));
#45246=CARTESIAN_POINT('',(7.99999999999961,12.2864158290368,-37.7500000000001));
#45247=CARTESIAN_POINT('Origin',(7.7499999999996,12.2864158290368,-37.7500000000001));
#45248=CARTESIAN_POINT('',(4.2499999999996,12.2864158290368,-38.));
#45249=CARTESIAN_POINT('',(-3.98206896379151E-13,12.2864158290368,-38.));
#45250=CARTESIAN_POINT('',(3.9999999999996,12.2864158290368,-37.75));
#45251=CARTESIAN_POINT('Origin',(4.2499999999996,12.2864158290368,-37.75));
#45252=CARTESIAN_POINT('',(3.99999999999964,12.2864158290368,-34.25));
#45253=CARTESIAN_POINT('',(4.,12.2864158290368,-4.17197523150838E-14));
#45254=CARTESIAN_POINT('',(4.24999999999964,12.2864158290368,-34.));
#45255=CARTESIAN_POINT('Origin',(4.24999999999964,12.2864158290368,-34.25));
#45256=CARTESIAN_POINT('',(7.74999999999964,12.2864158290368,-34.0000000000001));
#45257=CARTESIAN_POINT('',(-3.56309120313034E-13,12.2864158290368,-34.));
#45258=CARTESIAN_POINT('',(7.99999999999964,12.2864158290368,-34.2500000000001));
#45259=CARTESIAN_POINT('Origin',(7.74999999999964,12.2864158290368,-34.2500000000001));
#45260=CARTESIAN_POINT('',(8.,12.2864158290368,-8.36175283812014E-14));
#45261=CARTESIAN_POINT('',(7.74999999999966,12.2864158290368,-32.0000000000001));
#45262=CARTESIAN_POINT('',(7.99999999999967,12.2864158290368,-31.7500000000001));
#45263=CARTESIAN_POINT('Origin',(7.74999999999967,12.2864158290368,-31.7500000000001));
#45264=CARTESIAN_POINT('',(4.24999999999967,12.2864158290368,-32.));
#45265=CARTESIAN_POINT('',(-3.35360232279975E-13,12.2864158290368,-32.));
#45266=CARTESIAN_POINT('',(3.99999999999967,12.2864158290368,-31.75));
#45267=CARTESIAN_POINT('Origin',(4.24999999999967,12.2864158290368,-31.75));
#45268=CARTESIAN_POINT('',(3.9999999999997,12.2864158290368,-28.25));
#45269=CARTESIAN_POINT('',(4.,12.2864158290368,-4.17197523150838E-14));
#45270=CARTESIAN_POINT('',(4.24999999999971,12.2864158290368,-28.));
#45271=CARTESIAN_POINT('Origin',(4.24999999999971,12.2864158290368,-28.25));
#45272=CARTESIAN_POINT('',(7.74999999999971,12.2864158290368,-28.0000000000001));
#45273=CARTESIAN_POINT('',(-2.93462456213857E-13,12.2864158290368,-28.));
#45274=CARTESIAN_POINT('',(7.9999999999997,12.2864158290368,-28.2500000000001));
#45275=CARTESIAN_POINT('Origin',(7.7499999999997,12.2864158290368,-28.2500000000001));
#45276=CARTESIAN_POINT('',(8.,12.2864158290368,-8.36175283812014E-14));
#45277=CARTESIAN_POINT('',(7.99999999999958,12.2864158290368,-40.2500000000001));
#45278=CARTESIAN_POINT('',(7.99999999999956,12.2864158290368,-42.2246586690697));
#45279=CARTESIAN_POINT('',(8.,12.2864158290368,-8.36175283812014E-14));
#45280=CARTESIAN_POINT('',(7.79509330581754,12.2864158290368,-42.4705653406403));
#45281=CARTESIAN_POINT('Ctrl Pts',(7.99999999999956,12.2864158290368,-42.2246587886425));
#45282=CARTESIAN_POINT('Ctrl Pts',(7.99999984459579,12.2864158290368,-42.2828205030767));
#45283=CARTESIAN_POINT('Ctrl Pts',(7.97934638688344,12.2864158290368,-42.339945825462));
#45284=CARTESIAN_POINT('Ctrl Pts',(7.90477349623705,12.2864158290368,-42.4294397982629));
#45285=CARTESIAN_POINT('Ctrl Pts',(7.85254658294828,12.2864158290368,-42.4600202882061));
#45286=CARTESIAN_POINT('Ctrl Pts',(7.79509330581754,12.2864158290368,-42.4705653406403));
#45287=CARTESIAN_POINT('',(4.27478789613824,12.2864158290368,-42.9678785657732));
#45288=CARTESIAN_POINT('Origin',(0.,12.2864158290368,0.));
#45289=CARTESIAN_POINT('',(3.99999999999955,12.2864158290368,-42.7191142657048));
#45290=CARTESIAN_POINT('Ctrl Pts',(4.27478789613824,12.2864158290368,-42.9678785657732));
#45291=CARTESIAN_POINT('Ctrl Pts',(4.20548749139628,12.2864158290368,-42.9747729370317));
#45292=CARTESIAN_POINT('Ctrl Pts',(4.13358319687043,12.2864158290368,-42.9509225178879));
#45293=CARTESIAN_POINT('Ctrl Pts',(4.03089898418786,12.2864158290368,-42.8579914613633));
#45294=CARTESIAN_POINT('Ctrl Pts',(4.00000017659918,12.2864158290368,-42.7888799353853));
#45295=CARTESIAN_POINT('Ctrl Pts',(3.99999999999955,12.2864158290368,-42.7191142657048));
#45296=CARTESIAN_POINT('',(3.99999999999958,12.2864158290368,-40.25));
#45297=CARTESIAN_POINT('',(4.,12.2864158290368,-4.17197523150838E-14));
#45298=CARTESIAN_POINT('',(4.24999999999958,12.2864158290368,-40.));
#45299=CARTESIAN_POINT('Origin',(4.24999999999958,12.2864158290368,-40.25));
#45300=CARTESIAN_POINT('',(7.74999999999958,12.2864158290368,-40.0000000000001));
#45301=CARTESIAN_POINT('',(-4.1915578441221E-13,12.2864158290368,-40.));
#45302=CARTESIAN_POINT('Origin',(7.74999999999958,12.2864158290368,-40.2500000000001));
#45303=CARTESIAN_POINT('',(-22.3796096990741,12.2864158290368,-36.9278413898932));
#45304=CARTESIAN_POINT('',(-25.8999151087534,12.2864158290368,-34.5500621903835));
#45305=CARTESIAN_POINT('Origin',(0.,12.2864158290368,0.));
#45306=CARTESIAN_POINT('',(-26.0000000000004,12.2864158290368,-34.3499698402973));
#45307=CARTESIAN_POINT('Ctrl Pts',(-26.0000000000004,12.2864158290368,-34.3499700010592));
#45308=CARTESIAN_POINT('Ctrl Pts',(-25.9999999481109,12.2864158290368,-34.3693755302397));
#45309=CARTESIAN_POINT('Ctrl Pts',(-25.9976835575807,12.2864158290398,-34.3887142331237));
#45310=CARTESIAN_POINT('Ctrl Pts',(-25.9886734779263,12.2864158290398,-34.4263253135709));
#45311=CARTESIAN_POINT('Ctrl Pts',(-25.9820299862214,12.2864158290398,-34.4445158346936));
#45312=CARTESIAN_POINT('Ctrl Pts',(-25.9647996369208,12.2864158290398,-34.4789643513878));
#45313=CARTESIAN_POINT('Ctrl Pts',(-25.9542472187587,12.2864158290398,-34.4951675105097));
#45314=CARTESIAN_POINT('Ctrl Pts',(-25.9295636167492,12.2864158290398,-34.5249400449961));
#45315=CARTESIAN_POINT('Ctrl Pts',(-25.9154633914145,12.2864158290368,-34.5384066147722));
#45316=CARTESIAN_POINT('Ctrl Pts',(-25.8999151087534,12.2864158290368,-34.5500621903835));
#45317=CARTESIAN_POINT('',(-26.0000000000004,12.2864158290368,-34.2499999999997));
#45318=CARTESIAN_POINT('',(-26.,12.2864158290368,2.72513568180798E-13));
#45319=CARTESIAN_POINT('',(-25.7500000000004,12.2864158290368,-33.9999999999997));
#45320=CARTESIAN_POINT('Origin',(-25.7500000000004,12.2864158290368,-34.2499999999997));
#45321=CARTESIAN_POINT('',(-22.2500000000004,12.2864158290368,-33.9999999999998));
#45322=CARTESIAN_POINT('',(-3.55953072810966E-13,12.2864158290368,-34.));
#45323=CARTESIAN_POINT('',(-22.0000000000004,12.2864158290368,-34.2499999999998));
#45324=CARTESIAN_POINT('Origin',(-22.2500000000004,12.2864158290368,-34.2499999999998));
#45325=CARTESIAN_POINT('',(-22.0000000000004,12.2864158290368,-36.7140857763055));
#45326=CARTESIAN_POINT('',(-22.,12.2864158290368,2.30615792114681E-13));
#45327=CARTESIAN_POINT('Ctrl Pts',(-22.3796096990741,12.2864158290368,-36.9278413898932));
#45328=CARTESIAN_POINT('Ctrl Pts',(-22.341988277331,12.2864158290368,-36.9506411971846));
#45329=CARTESIAN_POINT('Ctrl Pts',(-22.2979530583095,12.2864158290369,-36.9633000574051));
#45330=CARTESIAN_POINT('Ctrl Pts',(-22.2102388654269,12.2864158290369,-36.9647398008013));
#45331=CARTESIAN_POINT('Ctrl Pts',(-22.1658677743325,12.2864158290369,-36.9535886975363));
#45332=CARTESIAN_POINT('Ctrl Pts',(-22.0888518721034,12.2864158290369,-36.9102418725231));
#45333=CARTESIAN_POINT('Ctrl Pts',(-22.0564924152449,12.2864158290369,-36.8783504274682));
#45334=CARTESIAN_POINT('Ctrl Pts',(-22.0120627276046,12.2864158290369,-36.802500907698));
#45335=CARTESIAN_POINT('Ctrl Pts',(-22.0000000294027,12.2864158290369,-36.7584147748596));
#45336=CARTESIAN_POINT('Ctrl Pts',(-22.0000000000004,12.2864158290368,-36.7140857763055));
#45337=CARTESIAN_POINT('',(-16.0673035961375,12.2864158290368,-40.0793482375842));
#45338=CARTESIAN_POINT('',(-16.2638371856095,12.2864158290368,-39.9999999999998));
#45339=CARTESIAN_POINT('Origin',(0.,12.2864158290368,0.));
#45340=CARTESIAN_POINT('',(-16.2500000000004,12.2864158290368,-39.9999999999998));
#45341=CARTESIAN_POINT('',(-4.18799736910142E-13,12.2864158290368,-40.));
#45342=CARTESIAN_POINT('Origin',(-16.2500000000004,12.2864158290368,-40.2499999999998));
#45343=CARTESIAN_POINT('',(-10.3097284971175,12.2864158290368,-41.9311566536832));
#45344=CARTESIAN_POINT('',(-13.8300339067967,12.2864158290368,-40.9052877038758));
#45345=CARTESIAN_POINT('Origin',(0.,12.2864158290368,0.));
#45346=CARTESIAN_POINT('',(-14.0000000000004,12.2864158290368,-40.668431610691));
#45347=CARTESIAN_POINT('Ctrl Pts',(-14.0000000000004,12.2864158290368,-40.6684318962846));
#45348=CARTESIAN_POINT('Ctrl Pts',(-13.9999998609685,12.2864158290367,-40.7204534177381));
#45349=CARTESIAN_POINT('Ctrl Pts',(-13.9834730289843,12.2864158290366,-40.7718027191551));
#45350=CARTESIAN_POINT('Ctrl Pts',(-13.9229980972704,12.2864158290366,-40.8562280414978));
#45351=CARTESIAN_POINT('Ctrl Pts',(-13.8795628077712,12.2864158290366,-40.8885419350416));
#45352=CARTESIAN_POINT('Ctrl Pts',(-13.8300339067967,12.2864158290368,-40.9052877038758));
#45353=CARTESIAN_POINT('',(-14.0000000000004,12.2864158290368,-40.2499999999999));
#45354=CARTESIAN_POINT('',(-14.,12.2864158290368,1.46820239982445E-13));
#45355=CARTESIAN_POINT('',(-13.7500000000004,12.2864158290368,-39.9999999999999));
#45356=CARTESIAN_POINT('Origin',(-13.7500000000004,12.2864158290368,-40.2499999999999));
#45357=CARTESIAN_POINT('',(-10.2500000000004,12.2864158290368,-39.9999999999999));
#45358=CARTESIAN_POINT('',(-4.18799736910142E-13,12.2864158290368,-40.));
#45359=CARTESIAN_POINT('',(-10.0000000000004,12.2864158290368,-40.2499999999999));
#45360=CARTESIAN_POINT('Origin',(-10.2500000000004,12.2864158290368,-40.2499999999999));
#45361=CARTESIAN_POINT('',(-10.0000000000004,12.2864158290368,-41.6884058289696));
#45362=CARTESIAN_POINT('',(-10.,12.2864158290368,1.04922463916328E-13));
#45363=CARTESIAN_POINT('Ctrl Pts',(-10.3097284971175,12.2864158290368,-41.9311566536832));
#45364=CARTESIAN_POINT('Ctrl Pts',(-10.2361380476243,12.2864158290368,-41.9492503311141));
#45365=CARTESIAN_POINT('Ctrl Pts',(-10.1551935604062,12.2864158290368,-41.9316408283576));
#45366=CARTESIAN_POINT('Ctrl Pts',(-10.036677921644,12.2864158290368,-41.8389097607659));
#45367=CARTESIAN_POINT('Ctrl Pts',(-10.0000000680342,12.2864158290368,-41.7645408613857));
#45368=CARTESIAN_POINT('Ctrl Pts',(-10.0000000000004,12.2864158290368,-41.6884058289696));
#45369=CARTESIAN_POINT('',(-25.7500000000003,12.2864158290368,-31.9999999999997));
#45370=CARTESIAN_POINT('',(-26.0000000000003,12.2864158290368,-31.7499999999997));
#45371=CARTESIAN_POINT('Origin',(-25.7500000000003,12.2864158290368,-31.7499999999997));
#45372=CARTESIAN_POINT('',(-26.0000000000003,12.2864158290368,-28.2499999999997));
#45373=CARTESIAN_POINT('',(-26.,12.2864158290368,2.72513568180798E-13));
#45374=CARTESIAN_POINT('',(-25.7500000000003,12.2864158290368,-27.9999999999997));
#45375=CARTESIAN_POINT('Origin',(-25.7500000000003,12.2864158290368,-28.2499999999997));
#45376=CARTESIAN_POINT('',(-22.2500000000003,12.2864158290368,-27.9999999999998));
#45377=CARTESIAN_POINT('',(-2.93106408711789E-13,12.2864158290368,-28.));
#45378=CARTESIAN_POINT('',(-22.0000000000003,12.2864158290368,-28.2499999999998));
#45379=CARTESIAN_POINT('Origin',(-22.2500000000003,12.2864158290368,-28.2499999999998));
#45380=CARTESIAN_POINT('',(-22.0000000000003,12.2864158290368,-31.7499999999998));
#45381=CARTESIAN_POINT('',(-22.,12.2864158290368,2.30615792114681E-13));
#45382=CARTESIAN_POINT('',(-22.2500000000003,12.2864158290368,-31.9999999999998));
#45383=CARTESIAN_POINT('Origin',(-22.2500000000003,12.2864158290368,-31.7499999999998));
#45384=CARTESIAN_POINT('',(-3.35004184777907E-13,12.2864158290368,-32.));
#45385=CARTESIAN_POINT('',(-19.7500000000003,12.2864158290368,-25.9999999999998));
#45386=CARTESIAN_POINT('',(-20.0000000000003,12.2864158290368,-25.7499999999998));
#45387=CARTESIAN_POINT('Origin',(-19.7500000000003,12.2864158290368,-25.7499999999998));
#45388=CARTESIAN_POINT('',(-20.0000000000002,12.2864158290368,-22.2499999999998));
#45389=CARTESIAN_POINT('',(-20.,12.2864158290368,2.09666904081622E-13));
#45390=CARTESIAN_POINT('',(-19.7500000000002,12.2864158290368,-21.9999999999998));
#45391=CARTESIAN_POINT('Origin',(-19.7500000000002,12.2864158290368,-22.2499999999998));
#45392=CARTESIAN_POINT('',(-16.2500000000002,12.2864158290368,-21.9999999999998));
#45393=CARTESIAN_POINT('',(-2.30259744612613E-13,12.2864158290368,-22.));
#45394=CARTESIAN_POINT('',(-16.0000000000002,12.2864158290368,-22.2499999999998));
#45395=CARTESIAN_POINT('Origin',(-16.2500000000002,12.2864158290368,-22.2499999999998));
#45396=CARTESIAN_POINT('',(-16.0000000000003,12.2864158290368,-25.7499999999998));
#45397=CARTESIAN_POINT('',(-16.,12.2864158290368,1.67769128015504E-13));
#45398=CARTESIAN_POINT('',(-16.2500000000003,12.2864158290368,-25.9999999999998));
#45399=CARTESIAN_POINT('Origin',(-16.2500000000003,12.2864158290368,-25.7499999999998));
#45400=CARTESIAN_POINT('',(-2.72157520678731E-13,12.2864158290368,-26.));
#45401=CARTESIAN_POINT('',(-19.7500000000004,12.2864158290368,-37.9999999999998));
#45402=CARTESIAN_POINT('',(-20.0000000000004,12.2864158290368,-37.7499999999998));
#45403=CARTESIAN_POINT('Origin',(-19.7500000000004,12.2864158290368,-37.7499999999998));
#45404=CARTESIAN_POINT('',(-20.0000000000004,12.2864158290368,-34.2499999999998));
#45405=CARTESIAN_POINT('',(-20.,12.2864158290368,2.09666904081622E-13));
#45406=CARTESIAN_POINT('',(-19.7500000000004,12.2864158290368,-33.9999999999998));
#45407=CARTESIAN_POINT('Origin',(-19.7500000000004,12.2864158290368,-34.2499999999998));
#45408=CARTESIAN_POINT('',(-16.2500000000004,12.2864158290368,-33.9999999999998));
#45409=CARTESIAN_POINT('',(-3.55953072810966E-13,12.2864158290368,-34.));
#45410=CARTESIAN_POINT('',(-16.0000000000004,12.2864158290368,-34.2499999999998));
#45411=CARTESIAN_POINT('Origin',(-16.2500000000004,12.2864158290368,-34.2499999999998));
#45412=CARTESIAN_POINT('',(-16.0000000000004,12.2864158290368,-37.7499999999998));
#45413=CARTESIAN_POINT('',(-16.,12.2864158290368,1.67769128015504E-13));
#45414=CARTESIAN_POINT('',(-16.2500000000004,12.2864158290368,-37.9999999999998));
#45415=CARTESIAN_POINT('Origin',(-16.2500000000004,12.2864158290368,-37.7499999999998));
#45416=CARTESIAN_POINT('',(-3.97850848877083E-13,12.2864158290368,-38.));
#45417=CARTESIAN_POINT('',(-19.7500000000003,12.2864158290368,-31.9999999999998));
#45418=CARTESIAN_POINT('',(-20.0000000000003,12.2864158290368,-31.7499999999998));
#45419=CARTESIAN_POINT('Origin',(-19.7500000000003,12.2864158290368,-31.7499999999998));
#45420=CARTESIAN_POINT('',(-20.0000000000003,12.2864158290368,-28.2499999999998));
#45421=CARTESIAN_POINT('',(-20.,12.2864158290368,2.09666904081622E-13));
#45422=CARTESIAN_POINT('',(-19.7500000000003,12.2864158290368,-27.9999999999998));
#45423=CARTESIAN_POINT('Origin',(-19.7500000000003,12.2864158290368,-28.2499999999998));
#45424=CARTESIAN_POINT('',(-16.2500000000003,12.2864158290368,-27.9999999999998));
#45425=CARTESIAN_POINT('',(-2.93106408711789E-13,12.2864158290368,-28.));
#45426=CARTESIAN_POINT('',(-16.0000000000003,12.2864158290368,-28.2499999999998));
#45427=CARTESIAN_POINT('Origin',(-16.2500000000003,12.2864158290368,-28.2499999999998));
#45428=CARTESIAN_POINT('',(-16.0000000000003,12.2864158290368,-31.7499999999998));
#45429=CARTESIAN_POINT('',(-16.,12.2864158290368,1.67769128015504E-13));
#45430=CARTESIAN_POINT('',(-16.2500000000003,12.2864158290368,-31.9999999999998));
#45431=CARTESIAN_POINT('Origin',(-16.2500000000003,12.2864158290368,-31.7499999999998));
#45432=CARTESIAN_POINT('',(-3.35004184777907E-13,12.2864158290368,-32.));
#45433=CARTESIAN_POINT('',(-13.7500000000002,12.2864158290368,-19.9999999999999));
#45434=CARTESIAN_POINT('',(-14.0000000000002,12.2864158290368,-19.7499999999999));
#45435=CARTESIAN_POINT('Origin',(-13.7500000000002,12.2864158290368,-19.7499999999999));
#45436=CARTESIAN_POINT('',(-14.0000000000002,12.2864158290368,-16.2499999999999));
#45437=CARTESIAN_POINT('',(-14.,12.2864158290368,1.46820239982445E-13));
#45438=CARTESIAN_POINT('',(-13.7500000000002,12.2864158290368,-15.9999999999999));
#45439=CARTESIAN_POINT('Origin',(-13.7500000000002,12.2864158290368,-16.2499999999999));
#45440=CARTESIAN_POINT('',(-10.2500000000002,12.2864158290368,-15.9999999999999));
#45441=CARTESIAN_POINT('',(-1.67413080513437E-13,12.2864158290368,-16.));
#45442=CARTESIAN_POINT('',(-10.0000000000002,12.2864158290368,-16.2499999999999));
#45443=CARTESIAN_POINT('Origin',(-10.2500000000002,12.2864158290368,-16.2499999999999));
#45444=CARTESIAN_POINT('',(-10.0000000000002,12.2864158290368,-19.7499999999999));
#45445=CARTESIAN_POINT('',(-10.,12.2864158290368,1.04922463916328E-13));
#45446=CARTESIAN_POINT('',(-10.2500000000002,12.2864158290368,-19.9999999999999));
#45447=CARTESIAN_POINT('Origin',(-10.2500000000002,12.2864158290368,-19.7499999999999));
#45448=CARTESIAN_POINT('',(-2.09310856579554E-13,12.2864158290368,-20.));
#45449=CARTESIAN_POINT('',(-13.7500000000003,12.2864158290368,-25.9999999999999));
#45450=CARTESIAN_POINT('',(-14.0000000000003,12.2864158290368,-25.7499999999999));
#45451=CARTESIAN_POINT('Origin',(-13.7500000000003,12.2864158290368,-25.7499999999999));
#45452=CARTESIAN_POINT('',(-14.0000000000002,12.2864158290368,-22.2499999999999));
#45453=CARTESIAN_POINT('',(-14.,12.2864158290368,1.46820239982445E-13));
#45454=CARTESIAN_POINT('',(-13.7500000000002,12.2864158290368,-21.9999999999999));
#45455=CARTESIAN_POINT('Origin',(-13.7500000000002,12.2864158290368,-22.2499999999999));
#45456=CARTESIAN_POINT('',(-10.2500000000002,12.2864158290368,-21.9999999999999));
#45457=CARTESIAN_POINT('',(-2.30259744612613E-13,12.2864158290368,-22.));
#45458=CARTESIAN_POINT('',(-10.0000000000002,12.2864158290368,-22.2499999999999));
#45459=CARTESIAN_POINT('Origin',(-10.2500000000002,12.2864158290368,-22.2499999999999));
#45460=CARTESIAN_POINT('',(-10.0000000000003,12.2864158290368,-25.7499999999999));
#45461=CARTESIAN_POINT('',(-10.,12.2864158290368,1.04922463916328E-13));
#45462=CARTESIAN_POINT('',(-10.2500000000003,12.2864158290368,-25.9999999999999));
#45463=CARTESIAN_POINT('Origin',(-10.2500000000003,12.2864158290368,-25.7499999999999));
#45464=CARTESIAN_POINT('',(-2.72157520678731E-13,12.2864158290368,-26.));
#45465=CARTESIAN_POINT('',(-13.7500000000004,12.2864158290368,-37.9999999999999));
#45466=CARTESIAN_POINT('',(-14.0000000000004,12.2864158290368,-37.7499999999999));
#45467=CARTESIAN_POINT('Origin',(-13.7500000000004,12.2864158290368,-37.7499999999999));
#45468=CARTESIAN_POINT('',(-14.0000000000004,12.2864158290368,-34.2499999999999));
#45469=CARTESIAN_POINT('',(-14.,12.2864158290368,1.46820239982445E-13));
#45470=CARTESIAN_POINT('',(-13.7500000000004,12.2864158290368,-33.9999999999999));
#45471=CARTESIAN_POINT('Origin',(-13.7500000000004,12.2864158290368,-34.2499999999999));
#45472=CARTESIAN_POINT('',(-10.2500000000004,12.2864158290368,-33.9999999999999));
#45473=CARTESIAN_POINT('',(-3.55953072810966E-13,12.2864158290368,-34.));
#45474=CARTESIAN_POINT('',(-10.0000000000004,12.2864158290368,-34.2499999999999));
#45475=CARTESIAN_POINT('Origin',(-10.2500000000004,12.2864158290368,-34.2499999999999));
#45476=CARTESIAN_POINT('',(-10.0000000000004,12.2864158290368,-37.7499999999999));
#45477=CARTESIAN_POINT('',(-10.,12.2864158290368,1.04922463916328E-13));
#45478=CARTESIAN_POINT('',(-10.2500000000004,12.2864158290368,-37.9999999999999));
#45479=CARTESIAN_POINT('Origin',(-10.2500000000004,12.2864158290368,-37.7499999999999));
#45480=CARTESIAN_POINT('',(-3.97850848877083E-13,12.2864158290368,-38.));
#45481=CARTESIAN_POINT('',(-13.7500000000003,12.2864158290368,-31.9999999999999));
#45482=CARTESIAN_POINT('',(-14.0000000000003,12.2864158290368,-31.7499999999999));
#45483=CARTESIAN_POINT('Origin',(-13.7500000000003,12.2864158290368,-31.7499999999999));
#45484=CARTESIAN_POINT('',(-14.0000000000003,12.2864158290368,-28.2499999999999));
#45485=CARTESIAN_POINT('',(-14.,12.2864158290368,1.46820239982445E-13));
#45486=CARTESIAN_POINT('',(-13.7500000000003,12.2864158290368,-27.9999999999999));
#45487=CARTESIAN_POINT('Origin',(-13.7500000000003,12.2864158290368,-28.2499999999999));
#45488=CARTESIAN_POINT('',(-10.2500000000003,12.2864158290368,-27.9999999999999));
#45489=CARTESIAN_POINT('',(-2.93106408711789E-13,12.2864158290368,-28.));
#45490=CARTESIAN_POINT('',(-10.0000000000003,12.2864158290368,-28.2499999999999));
#45491=CARTESIAN_POINT('Origin',(-10.2500000000003,12.2864158290368,-28.2499999999999));
#45492=CARTESIAN_POINT('',(-10.0000000000003,12.2864158290368,-31.7499999999999));
#45493=CARTESIAN_POINT('',(-10.,12.2864158290368,1.04922463916328E-13));
#45494=CARTESIAN_POINT('',(-10.2500000000003,12.2864158290368,-31.9999999999999));
#45495=CARTESIAN_POINT('Origin',(-10.2500000000003,12.2864158290368,-31.7499999999999));
#45496=CARTESIAN_POINT('',(-3.35004184777907E-13,12.2864158290368,-32.));
#45497=CARTESIAN_POINT('',(-7.75000000000015,12.2864158290368,-13.9999999999999));
#45498=CARTESIAN_POINT('',(-8.00000000000014,12.2864158290368,-13.7499999999999));
#45499=CARTESIAN_POINT('Origin',(-7.75000000000014,12.2864158290368,-13.7499999999999));
#45500=CARTESIAN_POINT('',(-8.00000000000011,12.2864158290368,-10.2499999999999));
#45501=CARTESIAN_POINT('',(-8.,12.2864158290368,8.3973575883269E-14));
#45502=CARTESIAN_POINT('',(-7.7500000000001,12.2864158290368,-9.99999999999992));
#45503=CARTESIAN_POINT('Origin',(-7.75000000000011,12.2864158290368,-10.2499999999999));
#45504=CARTESIAN_POINT('',(-4.25000000000011,12.2864158290368,-9.99999999999996));
#45505=CARTESIAN_POINT('',(-1.0456641641426E-13,12.2864158290368,-10.));
#45506=CARTESIAN_POINT('',(-4.00000000000011,12.2864158290368,-10.25));
#45507=CARTESIAN_POINT('Origin',(-4.25000000000011,12.2864158290368,-10.25));
#45508=CARTESIAN_POINT('',(-4.00000000000014,12.2864158290368,-13.75));
#45509=CARTESIAN_POINT('',(-4.,12.2864158290368,4.20757998171514E-14));
#45510=CARTESIAN_POINT('',(-4.25000000000015,12.2864158290368,-14.));
#45511=CARTESIAN_POINT('Origin',(-4.25000000000014,12.2864158290368,-13.75));
#45512=CARTESIAN_POINT('',(-1.46464192480378E-13,12.2864158290368,-14.));
#45513=CARTESIAN_POINT('',(-7.75000000000021,12.2864158290368,-19.9999999999999));
#45514=CARTESIAN_POINT('',(-8.00000000000021,12.2864158290368,-19.7499999999999));
#45515=CARTESIAN_POINT('Origin',(-7.75000000000021,12.2864158290368,-19.7499999999999));
#45516=CARTESIAN_POINT('',(-8.00000000000017,12.2864158290368,-16.2499999999999));
#45517=CARTESIAN_POINT('',(-8.,12.2864158290368,8.3973575883269E-14));
#45518=CARTESIAN_POINT('',(-7.75000000000017,12.2864158290368,-15.9999999999999));
#45519=CARTESIAN_POINT('Origin',(-7.75000000000017,12.2864158290368,-16.2499999999999));
#45520=CARTESIAN_POINT('',(-4.25000000000017,12.2864158290368,-16.));
#45521=CARTESIAN_POINT('',(-1.67413080513437E-13,12.2864158290368,-16.));
#45522=CARTESIAN_POINT('',(-4.00000000000017,12.2864158290368,-16.25));
#45523=CARTESIAN_POINT('Origin',(-4.25000000000017,12.2864158290368,-16.25));
#45524=CARTESIAN_POINT('',(-4.00000000000021,12.2864158290368,-19.75));
#45525=CARTESIAN_POINT('',(-4.,12.2864158290368,4.20757998171514E-14));
#45526=CARTESIAN_POINT('',(-4.25000000000021,12.2864158290368,-20.));
#45527=CARTESIAN_POINT('Origin',(-4.25000000000021,12.2864158290368,-19.75));
#45528=CARTESIAN_POINT('',(-2.09310856579554E-13,12.2864158290368,-20.));
#45529=CARTESIAN_POINT('',(-7.75000000000027,12.2864158290368,-25.9999999999999));
#45530=CARTESIAN_POINT('',(-8.00000000000027,12.2864158290368,-25.7499999999999));
#45531=CARTESIAN_POINT('Origin',(-7.75000000000027,12.2864158290368,-25.7499999999999));
#45532=CARTESIAN_POINT('',(-8.00000000000023,12.2864158290368,-22.2499999999999));
#45533=CARTESIAN_POINT('',(-8.,12.2864158290368,8.3973575883269E-14));
#45534=CARTESIAN_POINT('',(-7.75000000000023,12.2864158290368,-21.9999999999999));
#45535=CARTESIAN_POINT('Origin',(-7.75000000000023,12.2864158290368,-22.2499999999999));
#45536=CARTESIAN_POINT('',(-4.25000000000023,12.2864158290368,-22.));
#45537=CARTESIAN_POINT('',(-2.30259744612613E-13,12.2864158290368,-22.));
#45538=CARTESIAN_POINT('',(-4.00000000000023,12.2864158290368,-22.25));
#45539=CARTESIAN_POINT('Origin',(-4.25000000000023,12.2864158290368,-22.25));
#45540=CARTESIAN_POINT('',(-4.00000000000027,12.2864158290368,-25.75));
#45541=CARTESIAN_POINT('',(-4.,12.2864158290368,4.20757998171514E-14));
#45542=CARTESIAN_POINT('',(-4.25000000000027,12.2864158290368,-26.));
#45543=CARTESIAN_POINT('Origin',(-4.25000000000027,12.2864158290368,-25.75));
#45544=CARTESIAN_POINT('',(-2.72157520678731E-13,12.2864158290368,-26.));
#45545=CARTESIAN_POINT('',(-7.7500000000004,12.2864158290368,-37.9999999999999));
#45546=CARTESIAN_POINT('',(-8.0000000000004,12.2864158290368,-37.7499999999999));
#45547=CARTESIAN_POINT('Origin',(-7.7500000000004,12.2864158290368,-37.7499999999999));
#45548=CARTESIAN_POINT('',(-8.00000000000036,12.2864158290368,-34.2499999999999));
#45549=CARTESIAN_POINT('',(-8.,12.2864158290368,8.3973575883269E-14));
#45550=CARTESIAN_POINT('',(-7.75000000000036,12.2864158290368,-33.9999999999999));
#45551=CARTESIAN_POINT('Origin',(-7.75000000000036,12.2864158290368,-34.2499999999999));
#45552=CARTESIAN_POINT('',(-4.25000000000036,12.2864158290368,-34.));
#45553=CARTESIAN_POINT('',(-3.55953072810966E-13,12.2864158290368,-34.));
#45554=CARTESIAN_POINT('',(-4.00000000000036,12.2864158290368,-34.25));
#45555=CARTESIAN_POINT('Origin',(-4.25000000000036,12.2864158290368,-34.25));
#45556=CARTESIAN_POINT('',(-4.0000000000004,12.2864158290368,-37.75));
#45557=CARTESIAN_POINT('',(-4.,12.2864158290368,4.20757998171514E-14));
#45558=CARTESIAN_POINT('',(-4.2500000000004,12.2864158290368,-38.));
#45559=CARTESIAN_POINT('Origin',(-4.2500000000004,12.2864158290368,-37.75));
#45560=CARTESIAN_POINT('',(-3.97850848877083E-13,12.2864158290368,-38.));
#45561=CARTESIAN_POINT('',(-7.75000000000033,12.2864158290368,-31.9999999999999));
#45562=CARTESIAN_POINT('',(-8.00000000000033,12.2864158290368,-31.7499999999999));
#45563=CARTESIAN_POINT('Origin',(-7.75000000000033,12.2864158290368,-31.7499999999999));
#45564=CARTESIAN_POINT('',(-8.0000000000003,12.2864158290368,-28.2499999999999));
#45565=CARTESIAN_POINT('',(-8.,12.2864158290368,8.3973575883269E-14));
#45566=CARTESIAN_POINT('',(-7.75000000000029,12.2864158290368,-27.9999999999999));
#45567=CARTESIAN_POINT('Origin',(-7.7500000000003,12.2864158290368,-28.2499999999999));
#45568=CARTESIAN_POINT('',(-4.25000000000029,12.2864158290368,-28.));
#45569=CARTESIAN_POINT('',(-2.93106408711789E-13,12.2864158290368,-28.));
#45570=CARTESIAN_POINT('',(-4.0000000000003,12.2864158290368,-28.25));
#45571=CARTESIAN_POINT('Origin',(-4.2500000000003,12.2864158290368,-28.25));
#45572=CARTESIAN_POINT('',(-4.00000000000033,12.2864158290368,-31.75));
#45573=CARTESIAN_POINT('',(-4.,12.2864158290368,4.20757998171514E-14));
#45574=CARTESIAN_POINT('',(-4.25000000000033,12.2864158290368,-32.));
#45575=CARTESIAN_POINT('Origin',(-4.25000000000033,12.2864158290368,-31.75));
#45576=CARTESIAN_POINT('',(-3.35004184777907E-13,12.2864158290368,-32.));
#45577=CARTESIAN_POINT('',(-8.00000000000042,12.2864158290368,-40.2499999999999));
#45578=CARTESIAN_POINT('',(-8.00000000000044,12.2864158290368,-42.2246586690696));
#45579=CARTESIAN_POINT('',(-8.,12.2864158290368,8.3973575883269E-14));
#45580=CARTESIAN_POINT('',(-7.75000000000042,12.2864158290368,-39.9999999999999));
#45581=CARTESIAN_POINT('Origin',(-7.75000000000042,12.2864158290368,-40.2499999999999));
#45582=CARTESIAN_POINT('',(-4.25000000000042,12.2864158290368,-40.));
#45583=CARTESIAN_POINT('',(-4.18799736910142E-13,12.2864158290368,-40.));
#45584=CARTESIAN_POINT('',(-4.00000000000042,12.2864158290368,-40.25));
#45585=CARTESIAN_POINT('Origin',(-4.25000000000042,12.2864158290368,-40.25));
#45586=CARTESIAN_POINT('',(-4.00000000000045,12.2864158290368,-42.7191142657048));
#45587=CARTESIAN_POINT('',(-4.,12.2864158290368,4.20757998171514E-14));
#45588=CARTESIAN_POINT('',(-4.27478789613914,12.2864158290368,-42.9678785657731));
#45589=CARTESIAN_POINT('Ctrl Pts',(-4.27478789613914,12.2864158290368,-42.9678785657731));
#45590=CARTESIAN_POINT('Ctrl Pts',(-4.20548749139718,12.2864158290368,-42.9747729370316));
#45591=CARTESIAN_POINT('Ctrl Pts',(-4.13358319687133,12.2864158290368,-42.9509225178878));
#45592=CARTESIAN_POINT('Ctrl Pts',(-4.03089898418876,12.2864158290368,-42.8579914613632));
#45593=CARTESIAN_POINT('Ctrl Pts',(-4.00000017660007,12.2864158290368,-42.7888799353852));
#45594=CARTESIAN_POINT('Ctrl Pts',(-4.00000000000045,12.2864158290368,-42.7191142657048));
#45595=CARTESIAN_POINT('',(-7.79509330581843,12.2864158290368,-42.4705653406401));
#45596=CARTESIAN_POINT('Origin',(0.,12.2864158290368,0.));
#45597=CARTESIAN_POINT('Ctrl Pts',(-8.00000000000044,12.2864158290368,-42.2246587886424));
#45598=CARTESIAN_POINT('Ctrl Pts',(-7.99999984459667,12.2864158290368,-42.2828205030766));
#45599=CARTESIAN_POINT('Ctrl Pts',(-7.97934638688432,12.2864158290368,-42.3399458254619));
#45600=CARTESIAN_POINT('Ctrl Pts',(-7.90477349623794,12.2864158290368,-42.4294397982628));
#45601=CARTESIAN_POINT('Ctrl Pts',(-7.85254658294917,12.2864158290368,-42.4600202882059));
#45602=CARTESIAN_POINT('Ctrl Pts',(-7.79509330581843,12.2864158290368,-42.4705653406401));
#45603=CARTESIAN_POINT('',(-8.,12.2864158290368,7.75));
#45604=CARTESIAN_POINT('',(-7.74999999999997,12.2864158290368,8.00000000000003));
#45605=CARTESIAN_POINT('Origin',(-7.75,12.2864158290368,7.75));
#45606=CARTESIAN_POINT('',(-4.24999999999997,12.2864158290368,8.00000000000002));
#45607=CARTESIAN_POINT('',(2.81098744617789E-14,12.2864158290368,8.));
#45608=CARTESIAN_POINT('',(-3.99999999999997,12.2864158290368,7.75000000000001));
#45609=CARTESIAN_POINT('Origin',(-4.24999999999997,12.2864158290368,7.75000000000001));
#45610=CARTESIAN_POINT('',(-3.99999999999999,12.2864158290368,4.25000000000001));
#45611=CARTESIAN_POINT('',(-4.,12.2864158290368,1.37879016043387E-14));
#45612=CARTESIAN_POINT('',(-4.25,12.2864158290368,4.));
#45613=CARTESIAN_POINT('Origin',(-4.25,12.2864158290368,4.25));
#45614=CARTESIAN_POINT('',(-7.75,12.2864158290368,4.));
#45615=CARTESIAN_POINT('',(1.78023751033836E-16,12.2864158290368,4.));
#45616=CARTESIAN_POINT('',(-8.,12.2864158290368,4.25));
#45617=CARTESIAN_POINT('Origin',(-7.75,12.2864158290368,4.25));
#45618=CARTESIAN_POINT('',(-8.,12.2864158290368,-1.78023751033836E-16));
#45619=CARTESIAN_POINT('',(-14.,12.2864158290368,13.75));
#45620=CARTESIAN_POINT('',(-13.75,12.2864158290368,14.));
#45621=CARTESIAN_POINT('Origin',(-13.75,12.2864158290368,13.75));
#45622=CARTESIAN_POINT('',(-10.25,12.2864158290368,14.));
#45623=CARTESIAN_POINT('',(4.90587624948377E-14,12.2864158290368,14.));
#45624=CARTESIAN_POINT('',(-9.99999999999995,12.2864158290368,13.75));
#45625=CARTESIAN_POINT('Origin',(-10.25,12.2864158290368,13.75));
#45626=CARTESIAN_POINT('',(-9.99999999999996,12.2864158290368,10.25));
#45627=CARTESIAN_POINT('',(-10.,12.2864158290368,3.47367896373975E-14));
#45628=CARTESIAN_POINT('',(-10.25,12.2864158290368,10.));
#45629=CARTESIAN_POINT('Origin',(-10.25,12.2864158290368,10.25));
#45630=CARTESIAN_POINT('',(-13.75,12.2864158290368,10.));
#45631=CARTESIAN_POINT('',(1.78023751033836E-16,12.2864158290368,10.));
#45632=CARTESIAN_POINT('',(-14.,12.2864158290368,10.25));
#45633=CARTESIAN_POINT('Origin',(-13.75,12.2864158290368,10.25));
#45634=CARTESIAN_POINT('',(-14.,12.2864158290368,-1.78023751033836E-16));
#45635=CARTESIAN_POINT('',(-20.,12.2864158290368,19.75));
#45636=CARTESIAN_POINT('',(-19.7499999999999,12.2864158290368,20.0000000000001));
#45637=CARTESIAN_POINT('Origin',(-19.75,12.2864158290368,19.75));
#45638=CARTESIAN_POINT('',(-16.2499999999999,12.2864158290368,20.0000000000001));
#45639=CARTESIAN_POINT('',(7.00076505278965E-14,12.2864158290368,20.));
#45640=CARTESIAN_POINT('',(-15.9999999999999,12.2864158290368,19.7500000000001));
#45641=CARTESIAN_POINT('Origin',(-16.2499999999999,12.2864158290368,19.7500000000001));
#45642=CARTESIAN_POINT('',(-15.9999999999999,12.2864158290368,16.2500000000001));
#45643=CARTESIAN_POINT('',(-16.,12.2864158290368,5.56856776704563E-14));
#45644=CARTESIAN_POINT('',(-16.25,12.2864158290368,16.));
#45645=CARTESIAN_POINT('Origin',(-16.25,12.2864158290368,16.25));
#45646=CARTESIAN_POINT('',(-19.75,12.2864158290368,16.));
#45647=CARTESIAN_POINT('',(1.78023751033836E-16,12.2864158290368,16.));
#45648=CARTESIAN_POINT('',(-20.,12.2864158290368,16.25));
#45649=CARTESIAN_POINT('Origin',(-19.75,12.2864158290368,16.25));
#45650=CARTESIAN_POINT('',(-20.,12.2864158290368,-1.78023751033836E-16));
#45651=CARTESIAN_POINT('',(-26.,12.2864158290368,25.75));
#45652=CARTESIAN_POINT('',(-25.7499999999999,12.2864158290368,26.0000000000001));
#45653=CARTESIAN_POINT('Origin',(-25.75,12.2864158290368,25.75));
#45654=CARTESIAN_POINT('',(-22.2499999999999,12.2864158290368,26.0000000000001));
#45655=CARTESIAN_POINT('',(9.09565385609553E-14,12.2864158290368,26.));
#45656=CARTESIAN_POINT('',(-21.9999999999999,12.2864158290368,25.7500000000001));
#45657=CARTESIAN_POINT('Origin',(-22.2499999999999,12.2864158290368,25.7500000000001));
#45658=CARTESIAN_POINT('',(-21.9999999999999,12.2864158290368,22.2500000000001));
#45659=CARTESIAN_POINT('',(-22.,12.2864158290368,7.66345657035151E-14));
#45660=CARTESIAN_POINT('',(-22.25,12.2864158290368,22.));
#45661=CARTESIAN_POINT('Origin',(-22.25,12.2864158290368,22.25));
#45662=CARTESIAN_POINT('',(-25.75,12.2864158290368,22.));
#45663=CARTESIAN_POINT('',(1.78023751033836E-16,12.2864158290368,22.));
#45664=CARTESIAN_POINT('',(-26.,12.2864158290368,22.25));
#45665=CARTESIAN_POINT('Origin',(-25.75,12.2864158290368,22.25));
#45666=CARTESIAN_POINT('',(-26.,12.2864158290368,-1.78023751033836E-16));
#45667=CARTESIAN_POINT('',(-14.,12.2864158290368,-1.75));
#45668=CARTESIAN_POINT('',(-14.,12.2864158290368,1.75));
#45669=CARTESIAN_POINT('',(-14.,12.2864158290368,1.78023751033836E-16));
#45670=CARTESIAN_POINT('',(-13.75,12.2864158290368,2.));
#45671=CARTESIAN_POINT('Origin',(-13.75,12.2864158290368,1.75));
#45672=CARTESIAN_POINT('',(-10.25,12.2864158290368,2.));
#45673=CARTESIAN_POINT('',(1.78023751033836E-16,12.2864158290368,2.));
#45674=CARTESIAN_POINT('',(-10.,12.2864158290368,1.75));
#45675=CARTESIAN_POINT('Origin',(-10.25,12.2864158290368,1.75));
#45676=CARTESIAN_POINT('',(-10.,12.2864158290368,-1.75));
#45677=CARTESIAN_POINT('',(-10.,12.2864158290368,1.78023751033836E-16));
#45678=CARTESIAN_POINT('',(-10.25,12.2864158290368,-2.));
#45679=CARTESIAN_POINT('Origin',(-10.25,12.2864158290368,-1.75));
#45680=CARTESIAN_POINT('',(-13.75,12.2864158290368,-2.));
#45681=CARTESIAN_POINT('',(1.78023751033836E-16,12.2864158290368,-2.));
#45682=CARTESIAN_POINT('Origin',(-13.75,12.2864158290368,-1.75));
#45683=CARTESIAN_POINT('',(-8.,12.2864158290368,-1.75));
#45684=CARTESIAN_POINT('',(-8.,12.2864158290368,1.75));
#45685=CARTESIAN_POINT('',(-8.,12.2864158290368,1.78023751033836E-16));
#45686=CARTESIAN_POINT('',(-7.75,12.2864158290368,2.));
#45687=CARTESIAN_POINT('Origin',(-7.75,12.2864158290368,1.75));
#45688=CARTESIAN_POINT('',(-4.25,12.2864158290368,2.));
#45689=CARTESIAN_POINT('',(1.78023751033836E-16,12.2864158290368,2.));
#45690=CARTESIAN_POINT('',(-4.,12.2864158290368,1.75));
#45691=CARTESIAN_POINT('Origin',(-4.25,12.2864158290368,1.75));
#45692=CARTESIAN_POINT('',(-4.,12.2864158290368,-1.75));
#45693=CARTESIAN_POINT('',(-4.,12.2864158290368,1.78023751033836E-16));
#45694=CARTESIAN_POINT('',(-4.25,12.2864158290368,-2.));
#45695=CARTESIAN_POINT('Origin',(-4.25,12.2864158290368,-1.75));
#45696=CARTESIAN_POINT('',(-7.75,12.2864158290368,-2.));
#45697=CARTESIAN_POINT('',(1.78023751033836E-16,12.2864158290368,-2.));
#45698=CARTESIAN_POINT('Origin',(-7.75,12.2864158290368,-1.75));
#45699=CARTESIAN_POINT('',(-20.,12.2864158290368,-1.75));
#45700=CARTESIAN_POINT('',(-20.,12.2864158290368,1.75));
#45701=CARTESIAN_POINT('',(-20.,12.2864158290368,1.78023751033836E-16));
#45702=CARTESIAN_POINT('',(-19.75,12.2864158290368,2.));
#45703=CARTESIAN_POINT('Origin',(-19.75,12.2864158290368,1.75));
#45704=CARTESIAN_POINT('',(-16.25,12.2864158290368,2.));
#45705=CARTESIAN_POINT('',(1.78023751033836E-16,12.2864158290368,2.));
#45706=CARTESIAN_POINT('',(-16.,12.2864158290368,1.75));
#45707=CARTESIAN_POINT('Origin',(-16.25,12.2864158290368,1.75));
#45708=CARTESIAN_POINT('',(-16.,12.2864158290368,-1.75));
#45709=CARTESIAN_POINT('',(-16.,12.2864158290368,1.78023751033836E-16));
#45710=CARTESIAN_POINT('',(-16.25,12.2864158290368,-2.));
#45711=CARTESIAN_POINT('Origin',(-16.25,12.2864158290368,-1.75));
#45712=CARTESIAN_POINT('',(-19.75,12.2864158290368,-2.));
#45713=CARTESIAN_POINT('',(1.78023751033836E-16,12.2864158290368,-2.));
#45714=CARTESIAN_POINT('Origin',(-19.75,12.2864158290368,-1.75));
#45715=CARTESIAN_POINT('',(-26.,12.2864158290368,-1.75));
#45716=CARTESIAN_POINT('',(-26.,12.2864158290368,1.75));
#45717=CARTESIAN_POINT('',(-26.,12.2864158290368,1.78023751033836E-16));
#45718=CARTESIAN_POINT('',(-25.75,12.2864158290368,2.));
#45719=CARTESIAN_POINT('Origin',(-25.75,12.2864158290368,1.75));
#45720=CARTESIAN_POINT('',(-22.25,12.2864158290368,2.));
#45721=CARTESIAN_POINT('',(1.78023751033836E-16,12.2864158290368,2.));
#45722=CARTESIAN_POINT('',(-22.,12.2864158290368,1.75));
#45723=CARTESIAN_POINT('Origin',(-22.25,12.2864158290368,1.75));
#45724=CARTESIAN_POINT('',(-22.,12.2864158290368,-1.75));
#45725=CARTESIAN_POINT('',(-22.,12.2864158290368,1.78023751033836E-16));
#45726=CARTESIAN_POINT('',(-22.25,12.2864158290368,-2.));
#45727=CARTESIAN_POINT('Origin',(-22.25,12.2864158290368,-1.75));
#45728=CARTESIAN_POINT('',(-25.75,12.2864158290368,-2.));
#45729=CARTESIAN_POINT('',(1.78023751033836E-16,12.2864158290368,-2.));
#45730=CARTESIAN_POINT('Origin',(-25.75,12.2864158290368,-1.75));
#45731=CARTESIAN_POINT('',(-32.,12.2864158290368,-1.75));
#45732=CARTESIAN_POINT('',(-32.,12.2864158290368,1.75));
#45733=CARTESIAN_POINT('',(-32.,12.2864158290368,1.78023751033836E-16));
#45734=CARTESIAN_POINT('',(-31.75,12.2864158290368,2.));
#45735=CARTESIAN_POINT('Origin',(-31.75,12.2864158290368,1.75));
#45736=CARTESIAN_POINT('',(-28.25,12.2864158290368,2.));
#45737=CARTESIAN_POINT('',(1.78023751033836E-16,12.2864158290368,2.));
#45738=CARTESIAN_POINT('',(-28.,12.2864158290368,1.75));
#45739=CARTESIAN_POINT('Origin',(-28.25,12.2864158290368,1.75));
#45740=CARTESIAN_POINT('',(-28.,12.2864158290368,-1.75));
#45741=CARTESIAN_POINT('',(-28.,12.2864158290368,1.78023751033836E-16));
#45742=CARTESIAN_POINT('',(-28.25,12.2864158290368,-2.));
#45743=CARTESIAN_POINT('Origin',(-28.25,12.2864158290368,-1.75));
#45744=CARTESIAN_POINT('',(-31.75,12.2864158290368,-2.));
#45745=CARTESIAN_POINT('',(1.78023751033836E-16,12.2864158290368,-2.));
#45746=CARTESIAN_POINT('Origin',(-31.75,12.2864158290368,-1.75));
#45747=CARTESIAN_POINT('',(-38.,12.2864158290368,-1.75));
#45748=CARTESIAN_POINT('',(-38.,12.2864158290368,1.75));
#45749=CARTESIAN_POINT('',(-38.,12.2864158290368,1.78023751033836E-16));
#45750=CARTESIAN_POINT('',(-37.75,12.2864158290368,2.));
#45751=CARTESIAN_POINT('Origin',(-37.75,12.2864158290368,1.75));
#45752=CARTESIAN_POINT('',(-34.25,12.2864158290368,2.));
#45753=CARTESIAN_POINT('',(1.78023751033836E-16,12.2864158290368,2.));
#45754=CARTESIAN_POINT('',(-34.,12.2864158290368,1.75));
#45755=CARTESIAN_POINT('Origin',(-34.25,12.2864158290368,1.75));
#45756=CARTESIAN_POINT('',(-34.,12.2864158290368,-1.75));
#45757=CARTESIAN_POINT('',(-34.,12.2864158290368,1.78023751033836E-16));
#45758=CARTESIAN_POINT('',(-34.25,12.2864158290368,-2.));
#45759=CARTESIAN_POINT('Origin',(-34.25,12.2864158290368,-1.75));
#45760=CARTESIAN_POINT('',(-37.75,12.2864158290368,-2.));
#45761=CARTESIAN_POINT('',(1.78023751033836E-16,12.2864158290368,-2.));
#45762=CARTESIAN_POINT('Origin',(-37.75,12.2864158290368,-1.75));
#45763=CARTESIAN_POINT('',(-27.9999999999999,12.2864158290368,31.7500000000001));
#45764=CARTESIAN_POINT('',(-27.9999999999999,12.2864158290368,28.2500000000001));
#45765=CARTESIAN_POINT('',(-28.,12.2864158290368,9.75834537365739E-14));
#45766=CARTESIAN_POINT('',(-28.25,12.2864158290368,28.));
#45767=CARTESIAN_POINT('Origin',(-28.25,12.2864158290368,28.25));
#45768=CARTESIAN_POINT('',(-31.75,12.2864158290368,28.));
#45769=CARTESIAN_POINT('',(1.78023751033836E-16,12.2864158290368,28.));
#45770=CARTESIAN_POINT('',(-32.,12.2864158290368,28.25));
#45771=CARTESIAN_POINT('Origin',(-31.75,12.2864158290368,28.25));
#45772=CARTESIAN_POINT('',(-32.,12.2864158290368,28.8949819546432));
#45773=CARTESIAN_POINT('',(-32.,12.2864158290368,-1.78023751033836E-16));
#45774=CARTESIAN_POINT('',(-31.9348557097313,12.2864158290368,29.063334130802));
#45775=CARTESIAN_POINT('Origin',(-31.777318445275,12.2864158290367,28.9057035984243));
#45776=CARTESIAN_POINT('',(-29.0633341308019,12.2864158290368,31.9348557097314));
#45777=CARTESIAN_POINT('Origin',(0.,12.2864158290368,0.));
#45778=CARTESIAN_POINT('',(-28.8949819546431,12.2864158290368,32.0000000000001));
#45779=CARTESIAN_POINT('Origin',(-28.905703598427,12.2864158290367,31.7773184452819));
#45780=CARTESIAN_POINT('',(-28.2499999999999,12.2864158290368,32.0000000000001));
#45781=CARTESIAN_POINT('',(1.11905426594014E-13,12.2864158290368,32.));
#45782=CARTESIAN_POINT('Origin',(-28.2499999999999,12.2864158290368,31.7500000000001));
#45783=CARTESIAN_POINT('',(-40.25,12.2864158290368,2.));
#45784=CARTESIAN_POINT('',(-40.,12.2864158290368,1.75));
#45785=CARTESIAN_POINT('Origin',(-40.25,12.2864158290368,1.75));
#45786=CARTESIAN_POINT('',(-40.,12.2864158290368,-1.75));
#45787=CARTESIAN_POINT('',(-40.,12.2864158290368,1.78023751033836E-16));
#45788=CARTESIAN_POINT('',(-40.25,12.2864158290368,-2.));
#45789=CARTESIAN_POINT('Origin',(-40.25,12.2864158290368,-1.75));
#45790=CARTESIAN_POINT('',(-42.8943150864052,12.2864158290368,-2.));
#45791=CARTESIAN_POINT('',(1.78023751033836E-16,12.2864158290368,-2.));
#45792=CARTESIAN_POINT('',(-43.1441104028771,12.2864158290368,-1.76015270483965));
#45793=CARTESIAN_POINT('Ctrl Pts',(-42.8943150864052,12.2864158290368,-2.));
#45794=CARTESIAN_POINT('Ctrl Pts',(-42.9580603817067,12.2864158290368,-1.9999998297209));
#45795=CARTESIAN_POINT('Ctrl Pts',(-43.0215128426885,12.2864158290368,-1.97441776392027));
#45796=CARTESIAN_POINT('Ctrl Pts',(-43.1132899987123,12.2864158290368,-1.88634592712818));
#45797=CARTESIAN_POINT('Ctrl Pts',(-43.1414855467453,12.2864158290368,-1.82448984655272));
#45798=CARTESIAN_POINT('Ctrl Pts',(-43.1441104028771,12.2864158290368,-1.76015270483965));
#45799=CARTESIAN_POINT('',(-43.1441104028771,12.2864158290368,1.76015270483965));
#45800=CARTESIAN_POINT('Origin',(0.,12.2864158290368,0.));
#45801=CARTESIAN_POINT('',(-42.8943150864052,12.2864158290368,2.));
#45802=CARTESIAN_POINT('Ctrl Pts',(-42.8943150864052,12.2864158290368,2.));
#45803=CARTESIAN_POINT('Ctrl Pts',(-42.9580603817067,12.2864158290368,1.9999998297209));
#45804=CARTESIAN_POINT('Ctrl Pts',(-43.0215128426885,12.2864158290368,1.97441776392027));
#45805=CARTESIAN_POINT('Ctrl Pts',(-43.1132899987123,12.2864158290368,1.88634592712818));
#45806=CARTESIAN_POINT('Ctrl Pts',(-43.1414855467453,12.2864158290368,1.82448984655272));
#45807=CARTESIAN_POINT('Ctrl Pts',(-43.1441104028771,12.2864158290368,1.76015270483965));
#45808=CARTESIAN_POINT('',(1.78023751033836E-16,12.2864158290368,2.));
#45809=CARTESIAN_POINT('',(-36.9278413898934,12.2864158290368,-22.3796096990737));
#45810=CARTESIAN_POINT('',(-34.5500621903838,12.2864158290368,-25.899915108753));
#45811=CARTESIAN_POINT('Origin',(0.,12.2864158290368,0.));
#45812=CARTESIAN_POINT('',(-36.7140857763057,12.2864158290368,-22.));
#45813=CARTESIAN_POINT('Ctrl Pts',(-36.9278413898934,12.2864158290368,-22.3796096990737));
#45814=CARTESIAN_POINT('Ctrl Pts',(-36.9506411971848,12.2864158290368,-22.3419882773306));
#45815=CARTESIAN_POINT('Ctrl Pts',(-36.9633000574054,12.2864158290369,-22.2979530583092));
#45816=CARTESIAN_POINT('Ctrl Pts',(-36.9647398008015,12.2864158290369,-22.2102388654265));
#45817=CARTESIAN_POINT('Ctrl Pts',(-36.9535886975365,12.2864158290369,-22.1658677743322));
#45818=CARTESIAN_POINT('Ctrl Pts',(-36.9102418725233,12.2864158290369,-22.088851872103));
#45819=CARTESIAN_POINT('Ctrl Pts',(-36.8783504274685,12.2864158290369,-22.0564924152445));
#45820=CARTESIAN_POINT('Ctrl Pts',(-36.8025009076982,12.2864158290369,-22.0120627276042));
#45821=CARTESIAN_POINT('Ctrl Pts',(-36.7584147748598,12.2864158290369,-22.0000000294023));
#45822=CARTESIAN_POINT('Ctrl Pts',(-36.7140857763057,12.2864158290368,-22.));
#45823=CARTESIAN_POINT('',(-34.25,12.2864158290368,-22.));
#45824=CARTESIAN_POINT('',(1.78023751033836E-16,12.2864158290368,-22.));
#45825=CARTESIAN_POINT('',(-34.,12.2864158290368,-22.25));
#45826=CARTESIAN_POINT('Origin',(-34.25,12.2864158290368,-22.25));
#45827=CARTESIAN_POINT('',(-34.,12.2864158290368,-25.75));
#45828=CARTESIAN_POINT('',(-34.,12.2864158290368,1.78023751033836E-16));
#45829=CARTESIAN_POINT('',(-34.25,12.2864158290368,-26.));
#45830=CARTESIAN_POINT('Origin',(-34.25,12.2864158290368,-25.75));
#45831=CARTESIAN_POINT('',(-34.3499698402976,12.2864158290368,-26.));
#45832=CARTESIAN_POINT('',(1.78023751033836E-16,12.2864158290368,-26.));
#45833=CARTESIAN_POINT('Ctrl Pts',(-34.3499700010595,12.2864158290368,-26.));
#45834=CARTESIAN_POINT('Ctrl Pts',(-34.36937553024,12.2864158290368,-25.9999999481105));
#45835=CARTESIAN_POINT('Ctrl Pts',(-34.388714233124,12.2864158290398,-25.9976835575804));
#45836=CARTESIAN_POINT('Ctrl Pts',(-34.4263253135713,12.2864158290398,-25.9886734779259));
#45837=CARTESIAN_POINT('Ctrl Pts',(-34.444515834694,12.2864158290398,-25.982029986221));
#45838=CARTESIAN_POINT('Ctrl Pts',(-34.4789643513881,12.2864158290398,-25.9647996369204));
#45839=CARTESIAN_POINT('Ctrl Pts',(-34.49516751051,12.2864158290398,-25.9542472187584));
#45840=CARTESIAN_POINT('Ctrl Pts',(-34.5249400449965,12.2864158290398,-25.9295636167488));
#45841=CARTESIAN_POINT('Ctrl Pts',(-34.5384066147725,12.2864158290368,-25.9154633914141));
#45842=CARTESIAN_POINT('Ctrl Pts',(-34.5500621903838,12.2864158290368,-25.899915108753));
#45843=CARTESIAN_POINT('',(-40.0793482375844,12.2864158290368,-16.0673035961371));
#45844=CARTESIAN_POINT('',(-40.,12.2864158290368,-16.263837185609));
#45845=CARTESIAN_POINT('Origin',(0.,12.2864158290368,0.));
#45846=CARTESIAN_POINT('',(-40.,12.2864158290368,-16.25));
#45847=CARTESIAN_POINT('Origin',(-40.25,12.2864158290368,-16.25));
#45848=CARTESIAN_POINT('',(-40.,12.2864158290368,1.78023751033836E-16));
#45849=CARTESIAN_POINT('',(-41.9311566536833,12.2864158290368,-10.309728497117));
#45850=CARTESIAN_POINT('',(-40.9052877038759,12.2864158290368,-13.8300339067963));
#45851=CARTESIAN_POINT('Origin',(0.,12.2864158290368,0.));
#45852=CARTESIAN_POINT('',(-41.6884058289697,12.2864158290368,-10.));
#45853=CARTESIAN_POINT('Ctrl Pts',(-41.9311566536833,12.2864158290368,-10.309728497117));
#45854=CARTESIAN_POINT('Ctrl Pts',(-41.9492503311142,12.2864158290368,-10.2361380476238));
#45855=CARTESIAN_POINT('Ctrl Pts',(-41.9316408283577,12.2864158290368,-10.1551935604058));
#45856=CARTESIAN_POINT('Ctrl Pts',(-41.838909760766,12.2864158290368,-10.0366779216436));
#45857=CARTESIAN_POINT('Ctrl Pts',(-41.7645408613858,12.2864158290368,-10.0000000680338));
#45858=CARTESIAN_POINT('Ctrl Pts',(-41.6884058289697,12.2864158290368,-10.));
#45859=CARTESIAN_POINT('',(-40.25,12.2864158290368,-10.));
#45860=CARTESIAN_POINT('',(1.78023751033836E-16,12.2864158290368,-10.));
#45861=CARTESIAN_POINT('',(-40.,12.2864158290368,-10.25));
#45862=CARTESIAN_POINT('Origin',(-40.25,12.2864158290368,-10.25));
#45863=CARTESIAN_POINT('',(-40.,12.2864158290368,-13.75));
#45864=CARTESIAN_POINT('',(-40.,12.2864158290368,1.78023751033836E-16));
#45865=CARTESIAN_POINT('',(-40.25,12.2864158290368,-14.));
#45866=CARTESIAN_POINT('Origin',(-40.25,12.2864158290368,-13.75));
#45867=CARTESIAN_POINT('',(-40.6684316106912,12.2864158290368,-14.));
#45868=CARTESIAN_POINT('',(1.78023751033836E-16,12.2864158290368,-14.));
#45869=CARTESIAN_POINT('Ctrl Pts',(-40.6684318962847,12.2864158290368,-14.));
#45870=CARTESIAN_POINT('Ctrl Pts',(-40.7204534177382,12.2864158290367,-13.999999860968));
#45871=CARTESIAN_POINT('Ctrl Pts',(-40.7718027191552,12.2864158290366,-13.9834730289839));
#45872=CARTESIAN_POINT('Ctrl Pts',(-40.8562280414979,12.2864158290366,-13.92299809727));
#45873=CARTESIAN_POINT('Ctrl Pts',(-40.8885419350417,12.2864158290366,-13.8795628077707));
#45874=CARTESIAN_POINT('Ctrl Pts',(-40.9052877038759,12.2864158290368,-13.8300339067963));
#45875=CARTESIAN_POINT('',(-32.,12.2864158290368,-25.75));
#45876=CARTESIAN_POINT('',(-31.75,12.2864158290368,-26.));
#45877=CARTESIAN_POINT('Origin',(-31.75,12.2864158290368,-25.75));
#45878=CARTESIAN_POINT('',(-32.,12.2864158290368,-22.25));
#45879=CARTESIAN_POINT('',(-32.,12.2864158290368,1.78023751033836E-16));
#45880=CARTESIAN_POINT('',(-31.75,12.2864158290368,-22.));
#45881=CARTESIAN_POINT('Origin',(-31.75,12.2864158290368,-22.25));
#45882=CARTESIAN_POINT('',(-28.25,12.2864158290368,-22.));
#45883=CARTESIAN_POINT('',(1.78023751033836E-16,12.2864158290368,-22.));
#45884=CARTESIAN_POINT('',(-28.,12.2864158290368,-22.25));
#45885=CARTESIAN_POINT('Origin',(-28.25,12.2864158290368,-22.25));
#45886=CARTESIAN_POINT('',(-28.,12.2864158290368,-25.75));
#45887=CARTESIAN_POINT('',(-28.,12.2864158290368,1.78023751033836E-16));
#45888=CARTESIAN_POINT('',(-28.25,12.2864158290368,-26.));
#45889=CARTESIAN_POINT('Origin',(-28.25,12.2864158290368,-25.75));
#45890=CARTESIAN_POINT('',(1.78023751033836E-16,12.2864158290368,-26.));
#45891=CARTESIAN_POINT('',(-26.,12.2864158290368,-19.75));
#45892=CARTESIAN_POINT('',(-25.75,12.2864158290368,-20.));
#45893=CARTESIAN_POINT('Origin',(-25.75,12.2864158290368,-19.75));
#45894=CARTESIAN_POINT('',(-26.,12.2864158290368,-16.25));
#45895=CARTESIAN_POINT('',(-26.,12.2864158290368,1.78023751033836E-16));
#45896=CARTESIAN_POINT('',(-25.75,12.2864158290368,-16.));
#45897=CARTESIAN_POINT('Origin',(-25.75,12.2864158290368,-16.25));
#45898=CARTESIAN_POINT('',(-22.25,12.2864158290368,-16.));
#45899=CARTESIAN_POINT('',(1.78023751033836E-16,12.2864158290368,-16.));
#45900=CARTESIAN_POINT('',(-22.,12.2864158290368,-16.25));
#45901=CARTESIAN_POINT('Origin',(-22.25,12.2864158290368,-16.25));
#45902=CARTESIAN_POINT('',(-22.,12.2864158290368,-19.75));
#45903=CARTESIAN_POINT('',(-22.,12.2864158290368,1.78023751033836E-16));
#45904=CARTESIAN_POINT('',(-22.25,12.2864158290368,-20.));
#45905=CARTESIAN_POINT('Origin',(-22.25,12.2864158290368,-19.75));
#45906=CARTESIAN_POINT('',(1.78023751033836E-16,12.2864158290368,-20.));
#45907=CARTESIAN_POINT('',(-38.,12.2864158290368,-19.75));
#45908=CARTESIAN_POINT('',(-37.75,12.2864158290368,-20.));
#45909=CARTESIAN_POINT('Origin',(-37.75,12.2864158290368,-19.75));
#45910=CARTESIAN_POINT('',(-38.,12.2864158290368,-16.25));
#45911=CARTESIAN_POINT('',(-38.,12.2864158290368,1.78023751033836E-16));
#45912=CARTESIAN_POINT('',(-37.75,12.2864158290368,-16.));
#45913=CARTESIAN_POINT('Origin',(-37.75,12.2864158290368,-16.25));
#45914=CARTESIAN_POINT('',(-34.25,12.2864158290368,-16.));
#45915=CARTESIAN_POINT('',(1.78023751033836E-16,12.2864158290368,-16.));
#45916=CARTESIAN_POINT('',(-34.,12.2864158290368,-16.25));
#45917=CARTESIAN_POINT('Origin',(-34.25,12.2864158290368,-16.25));
#45918=CARTESIAN_POINT('',(-34.,12.2864158290368,-19.75));
#45919=CARTESIAN_POINT('',(-34.,12.2864158290368,1.78023751033836E-16));
#45920=CARTESIAN_POINT('',(-34.25,12.2864158290368,-20.));
#45921=CARTESIAN_POINT('Origin',(-34.25,12.2864158290368,-19.75));
#45922=CARTESIAN_POINT('',(1.78023751033836E-16,12.2864158290368,-20.));
#45923=CARTESIAN_POINT('',(-32.,12.2864158290368,-19.75));
#45924=CARTESIAN_POINT('',(-31.75,12.2864158290368,-20.));
#45925=CARTESIAN_POINT('Origin',(-31.75,12.2864158290368,-19.75));
#45926=CARTESIAN_POINT('',(-32.,12.2864158290368,-16.25));
#45927=CARTESIAN_POINT('',(-32.,12.2864158290368,1.78023751033836E-16));
#45928=CARTESIAN_POINT('',(-31.75,12.2864158290368,-16.));
#45929=CARTESIAN_POINT('Origin',(-31.75,12.2864158290368,-16.25));
#45930=CARTESIAN_POINT('',(-28.25,12.2864158290368,-16.));
#45931=CARTESIAN_POINT('',(1.78023751033836E-16,12.2864158290368,-16.));
#45932=CARTESIAN_POINT('',(-28.,12.2864158290368,-16.25));
#45933=CARTESIAN_POINT('Origin',(-28.25,12.2864158290368,-16.25));
#45934=CARTESIAN_POINT('',(-28.,12.2864158290368,-19.75));
#45935=CARTESIAN_POINT('',(-28.,12.2864158290368,1.78023751033836E-16));
#45936=CARTESIAN_POINT('',(-28.25,12.2864158290368,-20.));
#45937=CARTESIAN_POINT('Origin',(-28.25,12.2864158290368,-19.75));
#45938=CARTESIAN_POINT('',(1.78023751033836E-16,12.2864158290368,-20.));
#45939=CARTESIAN_POINT('',(-20.,12.2864158290368,-13.75));
#45940=CARTESIAN_POINT('',(-19.75,12.2864158290368,-14.));
#45941=CARTESIAN_POINT('Origin',(-19.75,12.2864158290368,-13.75));
#45942=CARTESIAN_POINT('',(-20.,12.2864158290368,-10.25));
#45943=CARTESIAN_POINT('',(-20.,12.2864158290368,1.78023751033836E-16));
#45944=CARTESIAN_POINT('',(-19.75,12.2864158290368,-10.));
#45945=CARTESIAN_POINT('Origin',(-19.75,12.2864158290368,-10.25));
#45946=CARTESIAN_POINT('',(-16.25,12.2864158290368,-10.));
#45947=CARTESIAN_POINT('',(1.78023751033836E-16,12.2864158290368,-10.));
#45948=CARTESIAN_POINT('',(-16.,12.2864158290368,-10.25));
#45949=CARTESIAN_POINT('Origin',(-16.25,12.2864158290368,-10.25));
#45950=CARTESIAN_POINT('',(-16.,12.2864158290368,-13.75));
#45951=CARTESIAN_POINT('',(-16.,12.2864158290368,1.78023751033836E-16));
#45952=CARTESIAN_POINT('',(-16.25,12.2864158290368,-14.));
#45953=CARTESIAN_POINT('Origin',(-16.25,12.2864158290368,-13.75));
#45954=CARTESIAN_POINT('',(1.78023751033836E-16,12.2864158290368,-14.));
#45955=CARTESIAN_POINT('',(-26.,12.2864158290368,-13.75));
#45956=CARTESIAN_POINT('',(-25.75,12.2864158290368,-14.));
#45957=CARTESIAN_POINT('Origin',(-25.75,12.2864158290368,-13.75));
#45958=CARTESIAN_POINT('',(-26.,12.2864158290368,-10.25));
#45959=CARTESIAN_POINT('',(-26.,12.2864158290368,1.78023751033836E-16));
#45960=CARTESIAN_POINT('',(-25.75,12.2864158290368,-10.));
#45961=CARTESIAN_POINT('Origin',(-25.75,12.2864158290368,-10.25));
#45962=CARTESIAN_POINT('',(-22.25,12.2864158290368,-10.));
#45963=CARTESIAN_POINT('',(1.78023751033836E-16,12.2864158290368,-10.));
#45964=CARTESIAN_POINT('',(-22.,12.2864158290368,-10.25));
#45965=CARTESIAN_POINT('Origin',(-22.25,12.2864158290368,-10.25));
#45966=CARTESIAN_POINT('',(-22.,12.2864158290368,-13.75));
#45967=CARTESIAN_POINT('',(-22.,12.2864158290368,1.78023751033836E-16));
#45968=CARTESIAN_POINT('',(-22.25,12.2864158290368,-14.));
#45969=CARTESIAN_POINT('Origin',(-22.25,12.2864158290368,-13.75));
#45970=CARTESIAN_POINT('',(1.78023751033836E-16,12.2864158290368,-14.));
#45971=CARTESIAN_POINT('',(-38.,12.2864158290368,-13.75));
#45972=CARTESIAN_POINT('',(-37.75,12.2864158290368,-14.));
#45973=CARTESIAN_POINT('Origin',(-37.75,12.2864158290368,-13.75));
#45974=CARTESIAN_POINT('',(-38.,12.2864158290368,-10.25));
#45975=CARTESIAN_POINT('',(-38.,12.2864158290368,1.78023751033836E-16));
#45976=CARTESIAN_POINT('',(-37.75,12.2864158290368,-10.));
#45977=CARTESIAN_POINT('Origin',(-37.75,12.2864158290368,-10.25));
#45978=CARTESIAN_POINT('',(-34.25,12.2864158290368,-10.));
#45979=CARTESIAN_POINT('',(1.78023751033836E-16,12.2864158290368,-10.));
#45980=CARTESIAN_POINT('',(-34.,12.2864158290368,-10.25));
#45981=CARTESIAN_POINT('Origin',(-34.25,12.2864158290368,-10.25));
#45982=CARTESIAN_POINT('',(-34.,12.2864158290368,-13.75));
#45983=CARTESIAN_POINT('',(-34.,12.2864158290368,1.78023751033836E-16));
#45984=CARTESIAN_POINT('',(-34.25,12.2864158290368,-14.));
#45985=CARTESIAN_POINT('Origin',(-34.25,12.2864158290368,-13.75));
#45986=CARTESIAN_POINT('',(1.78023751033836E-16,12.2864158290368,-14.));
#45987=CARTESIAN_POINT('',(-32.,12.2864158290368,-13.75));
#45988=CARTESIAN_POINT('',(-31.75,12.2864158290368,-14.));
#45989=CARTESIAN_POINT('Origin',(-31.75,12.2864158290368,-13.75));
#45990=CARTESIAN_POINT('',(-32.,12.2864158290368,-10.25));
#45991=CARTESIAN_POINT('',(-32.,12.2864158290368,1.78023751033836E-16));
#45992=CARTESIAN_POINT('',(-31.75,12.2864158290368,-10.));
#45993=CARTESIAN_POINT('Origin',(-31.75,12.2864158290368,-10.25));
#45994=CARTESIAN_POINT('',(-28.25,12.2864158290368,-10.));
#45995=CARTESIAN_POINT('',(1.78023751033836E-16,12.2864158290368,-10.));
#45996=CARTESIAN_POINT('',(-28.,12.2864158290368,-10.25));
#45997=CARTESIAN_POINT('Origin',(-28.25,12.2864158290368,-10.25));
#45998=CARTESIAN_POINT('',(-28.,12.2864158290368,-13.75));
#45999=CARTESIAN_POINT('',(-28.,12.2864158290368,1.78023751033836E-16));
#46000=CARTESIAN_POINT('',(-28.25,12.2864158290368,-14.));
#46001=CARTESIAN_POINT('Origin',(-28.25,12.2864158290368,-13.75));
#46002=CARTESIAN_POINT('',(1.78023751033836E-16,12.2864158290368,-14.));
#46003=CARTESIAN_POINT('',(-14.,12.2864158290368,-7.75));
#46004=CARTESIAN_POINT('',(-13.75,12.2864158290368,-8.));
#46005=CARTESIAN_POINT('Origin',(-13.75,12.2864158290368,-7.75));
#46006=CARTESIAN_POINT('',(-14.,12.2864158290368,-4.25));
#46007=CARTESIAN_POINT('',(-14.,12.2864158290368,1.78023751033836E-16));
#46008=CARTESIAN_POINT('',(-13.75,12.2864158290368,-4.));
#46009=CARTESIAN_POINT('Origin',(-13.75,12.2864158290368,-4.25));
#46010=CARTESIAN_POINT('',(-10.25,12.2864158290368,-4.));
#46011=CARTESIAN_POINT('',(1.78023751033836E-16,12.2864158290368,-4.));
#46012=CARTESIAN_POINT('',(-10.,12.2864158290368,-4.25));
#46013=CARTESIAN_POINT('Origin',(-10.25,12.2864158290368,-4.25));
#46014=CARTESIAN_POINT('',(-10.,12.2864158290368,-7.75));
#46015=CARTESIAN_POINT('',(-10.,12.2864158290368,1.78023751033836E-16));
#46016=CARTESIAN_POINT('',(-10.25,12.2864158290368,-8.));
#46017=CARTESIAN_POINT('Origin',(-10.25,12.2864158290368,-7.75));
#46018=CARTESIAN_POINT('',(1.78023751033836E-16,12.2864158290368,-8.));
#46019=CARTESIAN_POINT('',(-20.,12.2864158290368,-7.75));
#46020=CARTESIAN_POINT('',(-19.75,12.2864158290368,-8.));
#46021=CARTESIAN_POINT('Origin',(-19.75,12.2864158290368,-7.75));
#46022=CARTESIAN_POINT('',(-20.,12.2864158290368,-4.25));
#46023=CARTESIAN_POINT('',(-20.,12.2864158290368,1.78023751033836E-16));
#46024=CARTESIAN_POINT('',(-19.75,12.2864158290368,-4.));
#46025=CARTESIAN_POINT('Origin',(-19.75,12.2864158290368,-4.25));
#46026=CARTESIAN_POINT('',(-16.25,12.2864158290368,-4.));
#46027=CARTESIAN_POINT('',(1.78023751033836E-16,12.2864158290368,-4.));
#46028=CARTESIAN_POINT('',(-16.,12.2864158290368,-4.25));
#46029=CARTESIAN_POINT('Origin',(-16.25,12.2864158290368,-4.25));
#46030=CARTESIAN_POINT('',(-16.,12.2864158290368,-7.75));
#46031=CARTESIAN_POINT('',(-16.,12.2864158290368,1.78023751033836E-16));
#46032=CARTESIAN_POINT('',(-16.25,12.2864158290368,-8.));
#46033=CARTESIAN_POINT('Origin',(-16.25,12.2864158290368,-7.75));
#46034=CARTESIAN_POINT('',(1.78023751033836E-16,12.2864158290368,-8.));
#46035=CARTESIAN_POINT('',(-26.,12.2864158290368,-7.75));
#46036=CARTESIAN_POINT('',(-25.75,12.2864158290368,-8.));
#46037=CARTESIAN_POINT('Origin',(-25.75,12.2864158290368,-7.75));
#46038=CARTESIAN_POINT('',(-26.,12.2864158290368,-4.25));
#46039=CARTESIAN_POINT('',(-26.,12.2864158290368,1.78023751033836E-16));
#46040=CARTESIAN_POINT('',(-25.75,12.2864158290368,-4.));
#46041=CARTESIAN_POINT('Origin',(-25.75,12.2864158290368,-4.25));
#46042=CARTESIAN_POINT('',(-22.25,12.2864158290368,-4.));
#46043=CARTESIAN_POINT('',(1.78023751033836E-16,12.2864158290368,-4.));
#46044=CARTESIAN_POINT('',(-22.,12.2864158290368,-4.25));
#46045=CARTESIAN_POINT('Origin',(-22.25,12.2864158290368,-4.25));
#46046=CARTESIAN_POINT('',(-22.,12.2864158290368,-7.75));
#46047=CARTESIAN_POINT('',(-22.,12.2864158290368,1.78023751033836E-16));
#46048=CARTESIAN_POINT('',(-22.25,12.2864158290368,-8.));
#46049=CARTESIAN_POINT('Origin',(-22.25,12.2864158290368,-7.75));
#46050=CARTESIAN_POINT('',(1.78023751033836E-16,12.2864158290368,-8.));
#46051=CARTESIAN_POINT('',(-38.,12.2864158290368,-7.75));
#46052=CARTESIAN_POINT('',(-37.75,12.2864158290368,-8.));
#46053=CARTESIAN_POINT('Origin',(-37.75,12.2864158290368,-7.75));
#46054=CARTESIAN_POINT('',(-38.,12.2864158290368,-4.25));
#46055=CARTESIAN_POINT('',(-38.,12.2864158290368,1.78023751033836E-16));
#46056=CARTESIAN_POINT('',(-37.75,12.2864158290368,-4.));
#46057=CARTESIAN_POINT('Origin',(-37.75,12.2864158290368,-4.25));
#46058=CARTESIAN_POINT('',(-34.25,12.2864158290368,-4.));
#46059=CARTESIAN_POINT('',(1.78023751033836E-16,12.2864158290368,-4.));
#46060=CARTESIAN_POINT('',(-34.,12.2864158290368,-4.25));
#46061=CARTESIAN_POINT('Origin',(-34.25,12.2864158290368,-4.25));
#46062=CARTESIAN_POINT('',(-34.,12.2864158290368,-7.75));
#46063=CARTESIAN_POINT('',(-34.,12.2864158290368,1.78023751033836E-16));
#46064=CARTESIAN_POINT('',(-34.25,12.2864158290368,-8.));
#46065=CARTESIAN_POINT('Origin',(-34.25,12.2864158290368,-7.75));
#46066=CARTESIAN_POINT('',(1.78023751033836E-16,12.2864158290368,-8.));
#46067=CARTESIAN_POINT('',(-32.,12.2864158290368,-7.75));
#46068=CARTESIAN_POINT('',(-31.75,12.2864158290368,-8.));
#46069=CARTESIAN_POINT('Origin',(-31.75,12.2864158290368,-7.75));
#46070=CARTESIAN_POINT('',(-32.,12.2864158290368,-4.25));
#46071=CARTESIAN_POINT('',(-32.,12.2864158290368,1.78023751033836E-16));
#46072=CARTESIAN_POINT('',(-31.75,12.2864158290368,-4.));
#46073=CARTESIAN_POINT('Origin',(-31.75,12.2864158290368,-4.25));
#46074=CARTESIAN_POINT('',(-28.25,12.2864158290368,-4.));
#46075=CARTESIAN_POINT('',(1.78023751033836E-16,12.2864158290368,-4.));
#46076=CARTESIAN_POINT('',(-28.,12.2864158290368,-4.25));
#46077=CARTESIAN_POINT('Origin',(-28.25,12.2864158290368,-4.25));
#46078=CARTESIAN_POINT('',(-28.,12.2864158290368,-7.75));
#46079=CARTESIAN_POINT('',(-28.,12.2864158290368,1.78023751033836E-16));
#46080=CARTESIAN_POINT('',(-28.25,12.2864158290368,-8.));
#46081=CARTESIAN_POINT('Origin',(-28.25,12.2864158290368,-7.75));
#46082=CARTESIAN_POINT('',(1.78023751033836E-16,12.2864158290368,-8.));
#46083=CARTESIAN_POINT('',(-40.25,12.2864158290368,-8.));
#46084=CARTESIAN_POINT('',(-42.2246586690697,12.2864158290368,-8.));
#46085=CARTESIAN_POINT('',(1.78023751033836E-16,12.2864158290368,-8.));
#46086=CARTESIAN_POINT('',(-42.4705653406402,12.2864158290368,-7.79509330581798));
#46087=CARTESIAN_POINT('Ctrl Pts',(-42.2246587886425,12.2864158290368,-8.));
#46088=CARTESIAN_POINT('Ctrl Pts',(-42.2828205030766,12.2864158290368,-7.99999984459623));
#46089=CARTESIAN_POINT('Ctrl Pts',(-42.3399458254619,12.2864158290368,-7.97934638688388));
#46090=CARTESIAN_POINT('Ctrl Pts',(-42.4294397982628,12.2864158290368,-7.9047734962375));
#46091=CARTESIAN_POINT('Ctrl Pts',(-42.460020288206,12.2864158290368,-7.85254658294873));
#46092=CARTESIAN_POINT('Ctrl Pts',(-42.4705653406402,12.2864158290368,-7.79509330581798));
#46093=CARTESIAN_POINT('',(-42.9678785657731,12.2864158290368,-4.27478789613869));
#46094=CARTESIAN_POINT('Origin',(0.,12.2864158290368,0.));
#46095=CARTESIAN_POINT('',(-42.7191142657048,12.2864158290368,-4.));
#46096=CARTESIAN_POINT('Ctrl Pts',(-42.9678785657731,12.2864158290368,-4.27478789613869));
#46097=CARTESIAN_POINT('Ctrl Pts',(-42.9747729370317,12.2864158290368,-4.20548749139673));
#46098=CARTESIAN_POINT('Ctrl Pts',(-42.9509225178878,12.2864158290368,-4.13358319687088));
#46099=CARTESIAN_POINT('Ctrl Pts',(-42.8579914613632,12.2864158290368,-4.03089898418831));
#46100=CARTESIAN_POINT('Ctrl Pts',(-42.7888799353852,12.2864158290368,-4.00000017659962));
#46101=CARTESIAN_POINT('Ctrl Pts',(-42.7191142657048,12.2864158290368,-4.));
#46102=CARTESIAN_POINT('',(-40.25,12.2864158290368,-4.));
#46103=CARTESIAN_POINT('',(1.78023751033836E-16,12.2864158290368,-4.));
#46104=CARTESIAN_POINT('',(-40.,12.2864158290368,-4.25));
#46105=CARTESIAN_POINT('Origin',(-40.25,12.2864158290368,-4.25));
#46106=CARTESIAN_POINT('',(-40.,12.2864158290368,-7.75));
#46107=CARTESIAN_POINT('',(-40.,12.2864158290368,1.78023751033836E-16));
#46108=CARTESIAN_POINT('Origin',(-40.25,12.2864158290368,-7.75));
#46109=CARTESIAN_POINT('',(-36.9278413898934,12.2864158290368,22.3796096990737));
#46110=CARTESIAN_POINT('',(-34.5500621903838,12.2864158290368,25.899915108753));
#46111=CARTESIAN_POINT('Origin',(0.,12.2864158290368,0.));
#46112=CARTESIAN_POINT('',(-34.3499698402976,12.2864158290368,26.));
#46113=CARTESIAN_POINT('Ctrl Pts',(-34.3499700010595,12.2864158290368,26.));
#46114=CARTESIAN_POINT('Ctrl Pts',(-34.36937553024,12.2864158290368,25.9999999481105));
#46115=CARTESIAN_POINT('Ctrl Pts',(-34.388714233124,12.2864158290398,25.9976835575804));
#46116=CARTESIAN_POINT('Ctrl Pts',(-34.4263253135713,12.2864158290398,25.9886734779259));
#46117=CARTESIAN_POINT('Ctrl Pts',(-34.444515834694,12.2864158290398,25.982029986221));
#46118=CARTESIAN_POINT('Ctrl Pts',(-34.4789643513881,12.2864158290398,25.9647996369204));
#46119=CARTESIAN_POINT('Ctrl Pts',(-34.49516751051,12.2864158290398,25.9542472187584));
#46120=CARTESIAN_POINT('Ctrl Pts',(-34.5249400449965,12.2864158290398,25.9295636167488));
#46121=CARTESIAN_POINT('Ctrl Pts',(-34.5384066147725,12.2864158290368,25.9154633914141));
#46122=CARTESIAN_POINT('Ctrl Pts',(-34.5500621903838,12.2864158290368,25.899915108753));
#46123=CARTESIAN_POINT('',(-34.25,12.2864158290368,26.));
#46124=CARTESIAN_POINT('',(1.78023751033836E-16,12.2864158290368,26.));
#46125=CARTESIAN_POINT('',(-34.,12.2864158290368,25.75));
#46126=CARTESIAN_POINT('Origin',(-34.25,12.2864158290368,25.75));
#46127=CARTESIAN_POINT('',(-34.,12.2864158290368,22.25));
#46128=CARTESIAN_POINT('',(-34.,12.2864158290368,-1.78023751033836E-16));
#46129=CARTESIAN_POINT('',(-34.25,12.2864158290368,22.));
#46130=CARTESIAN_POINT('Origin',(-34.25,12.2864158290368,22.25));
#46131=CARTESIAN_POINT('',(-36.7140857763057,12.2864158290368,22.));
#46132=CARTESIAN_POINT('',(1.78023751033836E-16,12.2864158290368,22.));
#46133=CARTESIAN_POINT('Ctrl Pts',(-36.9278413898934,12.2864158290368,22.3796096990737));
#46134=CARTESIAN_POINT('Ctrl Pts',(-36.9506411971848,12.2864158290368,22.3419882773306));
#46135=CARTESIAN_POINT('Ctrl Pts',(-36.9633000574054,12.2864158290369,22.2979530583092));
#46136=CARTESIAN_POINT('Ctrl Pts',(-36.9647398008015,12.2864158290369,22.2102388654265));
#46137=CARTESIAN_POINT('Ctrl Pts',(-36.9535886975365,12.2864158290369,22.1658677743322));
#46138=CARTESIAN_POINT('Ctrl Pts',(-36.9102418725233,12.2864158290369,22.088851872103));
#46139=CARTESIAN_POINT('Ctrl Pts',(-36.8783504274685,12.2864158290369,22.0564924152445));
#46140=CARTESIAN_POINT('Ctrl Pts',(-36.8025009076982,12.2864158290369,22.0120627276042));
#46141=CARTESIAN_POINT('Ctrl Pts',(-36.7584147748598,12.2864158290369,22.0000000294023));
#46142=CARTESIAN_POINT('Ctrl Pts',(-36.7140857763057,12.2864158290368,22.));
#46143=CARTESIAN_POINT('',(-40.0793482375844,12.2864158290368,16.0673035961371));
#46144=CARTESIAN_POINT('',(-40.,12.2864158290368,16.263837185609));
#46145=CARTESIAN_POINT('Origin',(0.,12.2864158290368,0.));
#46146=CARTESIAN_POINT('',(-40.,12.2864158290368,16.25));
#46147=CARTESIAN_POINT('',(-40.,12.2864158290368,-1.78023751033836E-16));
#46148=CARTESIAN_POINT('Origin',(-40.25,12.2864158290368,16.25));
#46149=CARTESIAN_POINT('',(-41.9311566536833,12.2864158290368,10.309728497117));
#46150=CARTESIAN_POINT('',(-40.9052877038759,12.2864158290368,13.8300339067963));
#46151=CARTESIAN_POINT('Origin',(0.,12.2864158290368,0.));
#46152=CARTESIAN_POINT('',(-40.6684316106912,12.2864158290368,14.));
#46153=CARTESIAN_POINT('Ctrl Pts',(-40.6684318962847,12.2864158290368,14.));
#46154=CARTESIAN_POINT('Ctrl Pts',(-40.7204534177382,12.2864158290367,13.999999860968));
#46155=CARTESIAN_POINT('Ctrl Pts',(-40.7718027191552,12.2864158290366,13.9834730289839));
#46156=CARTESIAN_POINT('Ctrl Pts',(-40.8562280414979,12.2864158290366,13.92299809727));
#46157=CARTESIAN_POINT('Ctrl Pts',(-40.8885419350417,12.2864158290366,13.8795628077707));
#46158=CARTESIAN_POINT('Ctrl Pts',(-40.9052877038759,12.2864158290368,13.8300339067963));
#46159=CARTESIAN_POINT('',(-40.25,12.2864158290368,14.));
#46160=CARTESIAN_POINT('',(1.78023751033836E-16,12.2864158290368,14.));
#46161=CARTESIAN_POINT('',(-40.,12.2864158290368,13.75));
#46162=CARTESIAN_POINT('Origin',(-40.25,12.2864158290368,13.75));
#46163=CARTESIAN_POINT('',(-40.,12.2864158290368,10.25));
#46164=CARTESIAN_POINT('',(-40.,12.2864158290368,-1.78023751033836E-16));
#46165=CARTESIAN_POINT('',(-40.25,12.2864158290368,10.));
#46166=CARTESIAN_POINT('Origin',(-40.25,12.2864158290368,10.25));
#46167=CARTESIAN_POINT('',(-41.6884058289697,12.2864158290368,10.));
#46168=CARTESIAN_POINT('',(1.78023751033836E-16,12.2864158290368,10.));
#46169=CARTESIAN_POINT('Ctrl Pts',(-41.9311566536833,12.2864158290368,10.309728497117));
#46170=CARTESIAN_POINT('Ctrl Pts',(-41.9492503311142,12.2864158290368,10.2361380476238));
#46171=CARTESIAN_POINT('Ctrl Pts',(-41.9316408283577,12.2864158290368,10.1551935604058));
#46172=CARTESIAN_POINT('Ctrl Pts',(-41.838909760766,12.2864158290368,10.0366779216436));
#46173=CARTESIAN_POINT('Ctrl Pts',(-41.7645408613858,12.2864158290368,10.0000000680338));
#46174=CARTESIAN_POINT('Ctrl Pts',(-41.6884058289697,12.2864158290368,10.));
#46175=CARTESIAN_POINT('',(-32.,12.2864158290368,25.75));
#46176=CARTESIAN_POINT('',(-31.75,12.2864158290368,26.));
#46177=CARTESIAN_POINT('Origin',(-31.75,12.2864158290368,25.75));
#46178=CARTESIAN_POINT('',(-28.25,12.2864158290368,26.));
#46179=CARTESIAN_POINT('',(1.78023751033836E-16,12.2864158290368,26.));
#46180=CARTESIAN_POINT('',(-28.,12.2864158290368,25.75));
#46181=CARTESIAN_POINT('Origin',(-28.25,12.2864158290368,25.75));
#46182=CARTESIAN_POINT('',(-28.,12.2864158290368,22.25));
#46183=CARTESIAN_POINT('',(-28.,12.2864158290368,-1.78023751033836E-16));
#46184=CARTESIAN_POINT('',(-28.25,12.2864158290368,22.));
#46185=CARTESIAN_POINT('Origin',(-28.25,12.2864158290368,22.25));
#46186=CARTESIAN_POINT('',(-31.75,12.2864158290368,22.));
#46187=CARTESIAN_POINT('',(1.78023751033836E-16,12.2864158290368,22.));
#46188=CARTESIAN_POINT('',(-32.,12.2864158290368,22.25));
#46189=CARTESIAN_POINT('Origin',(-31.75,12.2864158290368,22.25));
#46190=CARTESIAN_POINT('',(-32.,12.2864158290368,-1.78023751033836E-16));
#46191=CARTESIAN_POINT('',(-26.,12.2864158290368,19.75));
#46192=CARTESIAN_POINT('',(-25.75,12.2864158290368,20.));
#46193=CARTESIAN_POINT('Origin',(-25.75,12.2864158290368,19.75));
#46194=CARTESIAN_POINT('',(-22.25,12.2864158290368,20.));
#46195=CARTESIAN_POINT('',(1.78023751033836E-16,12.2864158290368,20.));
#46196=CARTESIAN_POINT('',(-22.,12.2864158290368,19.75));
#46197=CARTESIAN_POINT('Origin',(-22.25,12.2864158290368,19.75));
#46198=CARTESIAN_POINT('',(-22.,12.2864158290368,16.25));
#46199=CARTESIAN_POINT('',(-22.,12.2864158290368,-1.78023751033836E-16));
#46200=CARTESIAN_POINT('',(-22.25,12.2864158290368,16.));
#46201=CARTESIAN_POINT('Origin',(-22.25,12.2864158290368,16.25));
#46202=CARTESIAN_POINT('',(-25.75,12.2864158290368,16.));
#46203=CARTESIAN_POINT('',(1.78023751033836E-16,12.2864158290368,16.));
#46204=CARTESIAN_POINT('',(-26.,12.2864158290368,16.25));
#46205=CARTESIAN_POINT('Origin',(-25.75,12.2864158290368,16.25));
#46206=CARTESIAN_POINT('',(-26.,12.2864158290368,-1.78023751033836E-16));
#46207=CARTESIAN_POINT('',(-38.,12.2864158290368,19.75));
#46208=CARTESIAN_POINT('',(-37.75,12.2864158290368,20.));
#46209=CARTESIAN_POINT('Origin',(-37.75,12.2864158290368,19.75));
#46210=CARTESIAN_POINT('',(-34.25,12.2864158290368,20.));
#46211=CARTESIAN_POINT('',(1.78023751033836E-16,12.2864158290368,20.));
#46212=CARTESIAN_POINT('',(-34.,12.2864158290368,19.75));
#46213=CARTESIAN_POINT('Origin',(-34.25,12.2864158290368,19.75));
#46214=CARTESIAN_POINT('',(-34.,12.2864158290368,16.25));
#46215=CARTESIAN_POINT('',(-34.,12.2864158290368,-1.78023751033836E-16));
#46216=CARTESIAN_POINT('',(-34.25,12.2864158290368,16.));
#46217=CARTESIAN_POINT('Origin',(-34.25,12.2864158290368,16.25));
#46218=CARTESIAN_POINT('',(-37.75,12.2864158290368,16.));
#46219=CARTESIAN_POINT('',(1.78023751033836E-16,12.2864158290368,16.));
#46220=CARTESIAN_POINT('',(-38.,12.2864158290368,16.25));
#46221=CARTESIAN_POINT('Origin',(-37.75,12.2864158290368,16.25));
#46222=CARTESIAN_POINT('',(-38.,12.2864158290368,-1.78023751033836E-16));
#46223=CARTESIAN_POINT('',(-32.,12.2864158290368,19.75));
#46224=CARTESIAN_POINT('',(-31.75,12.2864158290368,20.));
#46225=CARTESIAN_POINT('Origin',(-31.75,12.2864158290368,19.75));
#46226=CARTESIAN_POINT('',(-28.25,12.2864158290368,20.));
#46227=CARTESIAN_POINT('',(1.78023751033836E-16,12.2864158290368,20.));
#46228=CARTESIAN_POINT('',(-28.,12.2864158290368,19.75));
#46229=CARTESIAN_POINT('Origin',(-28.25,12.2864158290368,19.75));
#46230=CARTESIAN_POINT('',(-28.,12.2864158290368,16.25));
#46231=CARTESIAN_POINT('',(-28.,12.2864158290368,-1.78023751033836E-16));
#46232=CARTESIAN_POINT('',(-28.25,12.2864158290368,16.));
#46233=CARTESIAN_POINT('Origin',(-28.25,12.2864158290368,16.25));
#46234=CARTESIAN_POINT('',(-31.75,12.2864158290368,16.));
#46235=CARTESIAN_POINT('',(1.78023751033836E-16,12.2864158290368,16.));
#46236=CARTESIAN_POINT('',(-32.,12.2864158290368,16.25));
#46237=CARTESIAN_POINT('Origin',(-31.75,12.2864158290368,16.25));
#46238=CARTESIAN_POINT('',(-32.,12.2864158290368,-1.78023751033836E-16));
#46239=CARTESIAN_POINT('',(-20.,12.2864158290368,13.75));
#46240=CARTESIAN_POINT('',(-19.75,12.2864158290368,14.));
#46241=CARTESIAN_POINT('Origin',(-19.75,12.2864158290368,13.75));
#46242=CARTESIAN_POINT('',(-16.25,12.2864158290368,14.));
#46243=CARTESIAN_POINT('',(1.78023751033836E-16,12.2864158290368,14.));
#46244=CARTESIAN_POINT('',(-16.,12.2864158290368,13.75));
#46245=CARTESIAN_POINT('Origin',(-16.25,12.2864158290368,13.75));
#46246=CARTESIAN_POINT('',(-16.,12.2864158290368,10.25));
#46247=CARTESIAN_POINT('',(-16.,12.2864158290368,-1.78023751033836E-16));
#46248=CARTESIAN_POINT('',(-16.25,12.2864158290368,10.));
#46249=CARTESIAN_POINT('Origin',(-16.25,12.2864158290368,10.25));
#46250=CARTESIAN_POINT('',(-19.75,12.2864158290368,10.));
#46251=CARTESIAN_POINT('',(1.78023751033836E-16,12.2864158290368,10.));
#46252=CARTESIAN_POINT('',(-20.,12.2864158290368,10.25));
#46253=CARTESIAN_POINT('Origin',(-19.75,12.2864158290368,10.25));
#46254=CARTESIAN_POINT('',(-20.,12.2864158290368,-1.78023751033836E-16));
#46255=CARTESIAN_POINT('',(-26.,12.2864158290368,13.75));
#46256=CARTESIAN_POINT('',(-25.75,12.2864158290368,14.));
#46257=CARTESIAN_POINT('Origin',(-25.75,12.2864158290368,13.75));
#46258=CARTESIAN_POINT('',(-22.25,12.2864158290368,14.));
#46259=CARTESIAN_POINT('',(1.78023751033836E-16,12.2864158290368,14.));
#46260=CARTESIAN_POINT('',(-22.,12.2864158290368,13.75));
#46261=CARTESIAN_POINT('Origin',(-22.25,12.2864158290368,13.75));
#46262=CARTESIAN_POINT('',(-22.,12.2864158290368,10.25));
#46263=CARTESIAN_POINT('',(-22.,12.2864158290368,-1.78023751033836E-16));
#46264=CARTESIAN_POINT('',(-22.25,12.2864158290368,10.));
#46265=CARTESIAN_POINT('Origin',(-22.25,12.2864158290368,10.25));
#46266=CARTESIAN_POINT('',(-25.75,12.2864158290368,10.));
#46267=CARTESIAN_POINT('',(1.78023751033836E-16,12.2864158290368,10.));
#46268=CARTESIAN_POINT('',(-26.,12.2864158290368,10.25));
#46269=CARTESIAN_POINT('Origin',(-25.75,12.2864158290368,10.25));
#46270=CARTESIAN_POINT('',(-26.,12.2864158290368,-1.78023751033836E-16));
#46271=CARTESIAN_POINT('',(-38.,12.2864158290368,13.75));
#46272=CARTESIAN_POINT('',(-37.75,12.2864158290368,14.));
#46273=CARTESIAN_POINT('Origin',(-37.75,12.2864158290368,13.75));
#46274=CARTESIAN_POINT('',(-34.25,12.2864158290368,14.));
#46275=CARTESIAN_POINT('',(1.78023751033836E-16,12.2864158290368,14.));
#46276=CARTESIAN_POINT('',(-34.,12.2864158290368,13.75));
#46277=CARTESIAN_POINT('Origin',(-34.25,12.2864158290368,13.75));
#46278=CARTESIAN_POINT('',(-34.,12.2864158290368,10.25));
#46279=CARTESIAN_POINT('',(-34.,12.2864158290368,-1.78023751033836E-16));
#46280=CARTESIAN_POINT('',(-34.25,12.2864158290368,10.));
#46281=CARTESIAN_POINT('Origin',(-34.25,12.2864158290368,10.25));
#46282=CARTESIAN_POINT('',(-37.75,12.2864158290368,10.));
#46283=CARTESIAN_POINT('',(1.78023751033836E-16,12.2864158290368,10.));
#46284=CARTESIAN_POINT('',(-38.,12.2864158290368,10.25));
#46285=CARTESIAN_POINT('Origin',(-37.75,12.2864158290368,10.25));
#46286=CARTESIAN_POINT('',(-38.,12.2864158290368,-1.78023751033836E-16));
#46287=CARTESIAN_POINT('',(-32.,12.2864158290368,13.75));
#46288=CARTESIAN_POINT('',(-31.75,12.2864158290368,14.));
#46289=CARTESIAN_POINT('Origin',(-31.75,12.2864158290368,13.75));
#46290=CARTESIAN_POINT('',(-28.25,12.2864158290368,14.));
#46291=CARTESIAN_POINT('',(1.78023751033836E-16,12.2864158290368,14.));
#46292=CARTESIAN_POINT('',(-28.,12.2864158290368,13.75));
#46293=CARTESIAN_POINT('Origin',(-28.25,12.2864158290368,13.75));
#46294=CARTESIAN_POINT('',(-28.,12.2864158290368,10.25));
#46295=CARTESIAN_POINT('',(-28.,12.2864158290368,-1.78023751033836E-16));
#46296=CARTESIAN_POINT('',(-28.25,12.2864158290368,10.));
#46297=CARTESIAN_POINT('Origin',(-28.25,12.2864158290368,10.25));
#46298=CARTESIAN_POINT('',(-31.75,12.2864158290368,10.));
#46299=CARTESIAN_POINT('',(1.78023751033836E-16,12.2864158290368,10.));
#46300=CARTESIAN_POINT('',(-32.,12.2864158290368,10.25));
#46301=CARTESIAN_POINT('Origin',(-31.75,12.2864158290368,10.25));
#46302=CARTESIAN_POINT('',(-32.,12.2864158290368,-1.78023751033836E-16));
#46303=CARTESIAN_POINT('',(-14.,12.2864158290368,7.75));
#46304=CARTESIAN_POINT('',(-13.75,12.2864158290368,8.));
#46305=CARTESIAN_POINT('Origin',(-13.75,12.2864158290368,7.75));
#46306=CARTESIAN_POINT('',(-10.25,12.2864158290368,8.));
#46307=CARTESIAN_POINT('',(1.78023751033836E-16,12.2864158290368,8.));
#46308=CARTESIAN_POINT('',(-10.,12.2864158290368,7.75));
#46309=CARTESIAN_POINT('Origin',(-10.25,12.2864158290368,7.75));
#46310=CARTESIAN_POINT('',(-10.,12.2864158290368,4.25));
#46311=CARTESIAN_POINT('',(-10.,12.2864158290368,-1.78023751033836E-16));
#46312=CARTESIAN_POINT('',(-10.25,12.2864158290368,4.));
#46313=CARTESIAN_POINT('Origin',(-10.25,12.2864158290368,4.25));
#46314=CARTESIAN_POINT('',(-13.75,12.2864158290368,4.));
#46315=CARTESIAN_POINT('',(1.78023751033836E-16,12.2864158290368,4.));
#46316=CARTESIAN_POINT('',(-14.,12.2864158290368,4.25));
#46317=CARTESIAN_POINT('Origin',(-13.75,12.2864158290368,4.25));
#46318=CARTESIAN_POINT('',(-14.,12.2864158290368,-1.78023751033836E-16));
#46319=CARTESIAN_POINT('',(-20.,12.2864158290368,7.75));
#46320=CARTESIAN_POINT('',(-19.75,12.2864158290368,8.));
#46321=CARTESIAN_POINT('Origin',(-19.75,12.2864158290368,7.75));
#46322=CARTESIAN_POINT('',(-16.25,12.2864158290368,8.));
#46323=CARTESIAN_POINT('',(1.78023751033836E-16,12.2864158290368,8.));
#46324=CARTESIAN_POINT('',(-16.,12.2864158290368,7.75));
#46325=CARTESIAN_POINT('Origin',(-16.25,12.2864158290368,7.75));
#46326=CARTESIAN_POINT('',(-16.,12.2864158290368,4.25));
#46327=CARTESIAN_POINT('',(-16.,12.2864158290368,-1.78023751033836E-16));
#46328=CARTESIAN_POINT('',(-16.25,12.2864158290368,4.));
#46329=CARTESIAN_POINT('Origin',(-16.25,12.2864158290368,4.25));
#46330=CARTESIAN_POINT('',(-19.75,12.2864158290368,4.));
#46331=CARTESIAN_POINT('',(1.78023751033836E-16,12.2864158290368,4.));
#46332=CARTESIAN_POINT('',(-20.,12.2864158290368,4.25));
#46333=CARTESIAN_POINT('Origin',(-19.75,12.2864158290368,4.25));
#46334=CARTESIAN_POINT('',(-20.,12.2864158290368,-1.78023751033836E-16));
#46335=CARTESIAN_POINT('',(-26.,12.2864158290368,7.75));
#46336=CARTESIAN_POINT('',(-25.75,12.2864158290368,8.));
#46337=CARTESIAN_POINT('Origin',(-25.75,12.2864158290368,7.75));
#46338=CARTESIAN_POINT('',(-22.25,12.2864158290368,8.));
#46339=CARTESIAN_POINT('',(1.78023751033836E-16,12.2864158290368,8.));
#46340=CARTESIAN_POINT('',(-22.,12.2864158290368,7.75));
#46341=CARTESIAN_POINT('Origin',(-22.25,12.2864158290368,7.75));
#46342=CARTESIAN_POINT('',(-22.,12.2864158290368,4.25));
#46343=CARTESIAN_POINT('',(-22.,12.2864158290368,-1.78023751033836E-16));
#46344=CARTESIAN_POINT('',(-22.25,12.2864158290368,4.));
#46345=CARTESIAN_POINT('Origin',(-22.25,12.2864158290368,4.25));
#46346=CARTESIAN_POINT('',(-25.75,12.2864158290368,4.));
#46347=CARTESIAN_POINT('',(1.78023751033836E-16,12.2864158290368,4.));
#46348=CARTESIAN_POINT('',(-26.,12.2864158290368,4.25));
#46349=CARTESIAN_POINT('Origin',(-25.75,12.2864158290368,4.25));
#46350=CARTESIAN_POINT('',(-26.,12.2864158290368,-1.78023751033836E-16));
#46351=CARTESIAN_POINT('',(-38.,12.2864158290368,7.75));
#46352=CARTESIAN_POINT('',(-37.75,12.2864158290368,8.));
#46353=CARTESIAN_POINT('Origin',(-37.75,12.2864158290368,7.75));
#46354=CARTESIAN_POINT('',(-34.25,12.2864158290368,8.));
#46355=CARTESIAN_POINT('',(1.78023751033836E-16,12.2864158290368,8.));
#46356=CARTESIAN_POINT('',(-34.,12.2864158290368,7.75));
#46357=CARTESIAN_POINT('Origin',(-34.25,12.2864158290368,7.75));
#46358=CARTESIAN_POINT('',(-34.,12.2864158290368,4.25));
#46359=CARTESIAN_POINT('',(-34.,12.2864158290368,-1.78023751033836E-16));
#46360=CARTESIAN_POINT('',(-34.25,12.2864158290368,4.));
#46361=CARTESIAN_POINT('Origin',(-34.25,12.2864158290368,4.25));
#46362=CARTESIAN_POINT('',(-37.75,12.2864158290368,4.));
#46363=CARTESIAN_POINT('',(1.78023751033836E-16,12.2864158290368,4.));
#46364=CARTESIAN_POINT('',(-38.,12.2864158290368,4.25));
#46365=CARTESIAN_POINT('Origin',(-37.75,12.2864158290368,4.25));
#46366=CARTESIAN_POINT('',(-38.,12.2864158290368,-1.78023751033836E-16));
#46367=CARTESIAN_POINT('',(-32.,12.2864158290368,7.75));
#46368=CARTESIAN_POINT('',(-31.75,12.2864158290368,8.));
#46369=CARTESIAN_POINT('Origin',(-31.75,12.2864158290368,7.75));
#46370=CARTESIAN_POINT('',(-28.25,12.2864158290368,8.));
#46371=CARTESIAN_POINT('',(1.78023751033836E-16,12.2864158290368,8.));
#46372=CARTESIAN_POINT('',(-28.,12.2864158290368,7.75));
#46373=CARTESIAN_POINT('Origin',(-28.25,12.2864158290368,7.75));
#46374=CARTESIAN_POINT('',(-28.,12.2864158290368,4.25));
#46375=CARTESIAN_POINT('',(-28.,12.2864158290368,-1.78023751033836E-16));
#46376=CARTESIAN_POINT('',(-28.25,12.2864158290368,4.));
#46377=CARTESIAN_POINT('Origin',(-28.25,12.2864158290368,4.25));
#46378=CARTESIAN_POINT('',(-31.75,12.2864158290368,4.));
#46379=CARTESIAN_POINT('',(1.78023751033836E-16,12.2864158290368,4.));
#46380=CARTESIAN_POINT('',(-32.,12.2864158290368,4.25));
#46381=CARTESIAN_POINT('Origin',(-31.75,12.2864158290368,4.25));
#46382=CARTESIAN_POINT('',(-32.,12.2864158290368,-1.78023751033836E-16));
#46383=CARTESIAN_POINT('',(-40.25,12.2864158290368,8.));
#46384=CARTESIAN_POINT('',(-42.2246586690697,12.2864158290368,8.));
#46385=CARTESIAN_POINT('',(1.78023751033836E-16,12.2864158290368,8.));
#46386=CARTESIAN_POINT('',(-40.,12.2864158290368,7.75));
#46387=CARTESIAN_POINT('Origin',(-40.25,12.2864158290368,7.75));
#46388=CARTESIAN_POINT('',(-40.,12.2864158290368,4.25));
#46389=CARTESIAN_POINT('',(-40.,12.2864158290368,-1.78023751033836E-16));
#46390=CARTESIAN_POINT('',(-40.25,12.2864158290368,4.));
#46391=CARTESIAN_POINT('Origin',(-40.25,12.2864158290368,4.25));
#46392=CARTESIAN_POINT('',(-42.7191142657048,12.2864158290368,4.));
#46393=CARTESIAN_POINT('',(1.78023751033836E-16,12.2864158290368,4.));
#46394=CARTESIAN_POINT('',(-42.9678785657731,12.2864158290368,4.27478789613869));
#46395=CARTESIAN_POINT('Ctrl Pts',(-42.9678785657731,12.2864158290368,4.27478789613869));
#46396=CARTESIAN_POINT('Ctrl Pts',(-42.9747729370317,12.2864158290368,4.20548749139673));
#46397=CARTESIAN_POINT('Ctrl Pts',(-42.9509225178878,12.2864158290368,4.13358319687088));
#46398=CARTESIAN_POINT('Ctrl Pts',(-42.8579914613632,12.2864158290368,4.03089898418831));
#46399=CARTESIAN_POINT('Ctrl Pts',(-42.7888799353852,12.2864158290368,4.00000017659962));
#46400=CARTESIAN_POINT('Ctrl Pts',(-42.7191142657048,12.2864158290368,4.));
#46401=CARTESIAN_POINT('',(-42.4705653406402,12.2864158290368,7.79509330581798));
#46402=CARTESIAN_POINT('Origin',(0.,12.2864158290368,0.));
#46403=CARTESIAN_POINT('Ctrl Pts',(-42.2246587886425,12.2864158290368,8.));
#46404=CARTESIAN_POINT('Ctrl Pts',(-42.2828205030766,12.2864158290368,7.99999984459623));
#46405=CARTESIAN_POINT('Ctrl Pts',(-42.3399458254619,12.2864158290368,7.97934638688388));
#46406=CARTESIAN_POINT('Ctrl Pts',(-42.4294397982628,12.2864158290368,7.9047734962375));
#46407=CARTESIAN_POINT('Ctrl Pts',(-42.460020288206,12.2864158290368,7.85254658294873));
#46408=CARTESIAN_POINT('Ctrl Pts',(-42.4705653406402,12.2864158290368,7.79509330581798));
#46409=CARTESIAN_POINT('',(-1.74999999999995,12.2864158290368,14.));
#46410=CARTESIAN_POINT('',(1.75000000000005,12.2864158290368,14.));
#46411=CARTESIAN_POINT('',(4.90587624948377E-14,12.2864158290368,14.));
#46412=CARTESIAN_POINT('',(2.00000000000005,12.2864158290368,13.75));
#46413=CARTESIAN_POINT('Origin',(1.75000000000005,12.2864158290368,13.75));
#46414=CARTESIAN_POINT('',(2.00000000000004,12.2864158290368,10.25));
#46415=CARTESIAN_POINT('',(2.,12.2864158290368,-7.1609864287201E-15));
#46416=CARTESIAN_POINT('',(1.75000000000003,12.2864158290368,9.99999999999999));
#46417=CARTESIAN_POINT('Origin',(1.75000000000004,12.2864158290368,10.25));
#46418=CARTESIAN_POINT('',(-1.74999999999997,12.2864158290368,10.));
#46419=CARTESIAN_POINT('',(3.50928371394652E-14,12.2864158290368,10.));
#46420=CARTESIAN_POINT('',(-1.99999999999996,12.2864158290368,10.25));
#46421=CARTESIAN_POINT('Origin',(-1.74999999999996,12.2864158290368,10.25));
#46422=CARTESIAN_POINT('',(-1.99999999999995,12.2864158290368,13.75));
#46423=CARTESIAN_POINT('',(-2.,12.2864158290368,6.80493892665243E-15));
#46424=CARTESIAN_POINT('Origin',(-1.74999999999995,12.2864158290368,13.75));
#46425=CARTESIAN_POINT('',(-1.74999999999997,12.2864158290368,8.00000000000001));
#46426=CARTESIAN_POINT('',(1.75000000000003,12.2864158290368,7.99999999999999));
#46427=CARTESIAN_POINT('',(2.81098744617789E-14,12.2864158290368,8.));
#46428=CARTESIAN_POINT('',(2.00000000000003,12.2864158290368,7.74999999999999));
#46429=CARTESIAN_POINT('Origin',(1.75000000000003,12.2864158290368,7.74999999999999));
#46430=CARTESIAN_POINT('',(2.00000000000001,12.2864158290368,4.24999999999999));
#46431=CARTESIAN_POINT('',(2.,12.2864158290368,-7.1609864287201E-15));
#46432=CARTESIAN_POINT('',(1.75000000000001,12.2864158290368,3.99999999999999));
#46433=CARTESIAN_POINT('Origin',(1.75000000000001,12.2864158290368,4.24999999999999));
#46434=CARTESIAN_POINT('',(-1.74999999999999,12.2864158290368,4.00000000000001));
#46435=CARTESIAN_POINT('',(1.41439491064064E-14,12.2864158290368,4.));
#46436=CARTESIAN_POINT('',(-1.99999999999999,12.2864158290368,4.25000000000001));
#46437=CARTESIAN_POINT('Origin',(-1.74999999999999,12.2864158290368,4.25000000000001));
#46438=CARTESIAN_POINT('',(-1.99999999999997,12.2864158290368,7.75000000000001));
#46439=CARTESIAN_POINT('',(-2.,12.2864158290368,6.80493892665243E-15));
#46440=CARTESIAN_POINT('Origin',(-1.74999999999997,12.2864158290368,7.75000000000001));
#46441=CARTESIAN_POINT('',(-1.74999999999993,12.2864158290368,20.));
#46442=CARTESIAN_POINT('',(1.75000000000007,12.2864158290368,20.));
#46443=CARTESIAN_POINT('',(7.00076505278965E-14,12.2864158290368,20.));
#46444=CARTESIAN_POINT('',(2.00000000000007,12.2864158290368,19.75));
#46445=CARTESIAN_POINT('Origin',(1.75000000000007,12.2864158290368,19.75));
#46446=CARTESIAN_POINT('',(2.00000000000006,12.2864158290368,16.25));
#46447=CARTESIAN_POINT('',(2.,12.2864158290368,-7.1609864287201E-15));
#46448=CARTESIAN_POINT('',(1.75000000000006,12.2864158290368,16.));
#46449=CARTESIAN_POINT('Origin',(1.75000000000006,12.2864158290368,16.25));
#46450=CARTESIAN_POINT('',(-1.74999999999994,12.2864158290368,16.));
#46451=CARTESIAN_POINT('',(5.6041725172524E-14,12.2864158290368,16.));
#46452=CARTESIAN_POINT('',(-1.99999999999994,12.2864158290368,16.25));
#46453=CARTESIAN_POINT('Origin',(-1.74999999999994,12.2864158290368,16.25));
#46454=CARTESIAN_POINT('',(-1.99999999999993,12.2864158290368,19.75));
#46455=CARTESIAN_POINT('',(-2.,12.2864158290368,6.80493892665243E-15));
#46456=CARTESIAN_POINT('Origin',(-1.74999999999993,12.2864158290368,19.75));
#46457=CARTESIAN_POINT('',(-1.74999999999991,12.2864158290368,26.));
#46458=CARTESIAN_POINT('',(1.75000000000009,12.2864158290368,26.));
#46459=CARTESIAN_POINT('',(9.09565385609553E-14,12.2864158290368,26.));
#46460=CARTESIAN_POINT('',(2.00000000000009,12.2864158290368,25.75));
#46461=CARTESIAN_POINT('Origin',(1.75000000000009,12.2864158290368,25.75));
#46462=CARTESIAN_POINT('',(2.00000000000008,12.2864158290368,22.25));
#46463=CARTESIAN_POINT('',(2.,12.2864158290368,-7.1609864287201E-15));
#46464=CARTESIAN_POINT('',(1.75000000000008,12.2864158290368,22.));
#46465=CARTESIAN_POINT('Origin',(1.75000000000008,12.2864158290368,22.25));
#46466=CARTESIAN_POINT('',(-1.74999999999992,12.2864158290368,22.));
#46467=CARTESIAN_POINT('',(7.69906132055828E-14,12.2864158290368,22.));
#46468=CARTESIAN_POINT('',(-1.99999999999992,12.2864158290368,22.25));
#46469=CARTESIAN_POINT('Origin',(-1.74999999999992,12.2864158290368,22.25));
#46470=CARTESIAN_POINT('',(-1.99999999999991,12.2864158290368,25.75));
#46471=CARTESIAN_POINT('',(-2.,12.2864158290368,6.80493892665243E-15));
#46472=CARTESIAN_POINT('Origin',(-1.74999999999991,12.2864158290368,25.75));
#46473=CARTESIAN_POINT('',(-1.74999999999989,12.2864158290368,32.));
#46474=CARTESIAN_POINT('',(1.75000000000011,12.2864158290368,32.));
#46475=CARTESIAN_POINT('',(1.11905426594014E-13,12.2864158290368,32.));
#46476=CARTESIAN_POINT('',(2.00000000000011,12.2864158290368,31.75));
#46477=CARTESIAN_POINT('Origin',(1.75000000000011,12.2864158290368,31.75));
#46478=CARTESIAN_POINT('',(2.0000000000001,12.2864158290368,28.25));
#46479=CARTESIAN_POINT('',(2.,12.2864158290368,-7.1609864287201E-15));
#46480=CARTESIAN_POINT('',(1.7500000000001,12.2864158290368,28.));
#46481=CARTESIAN_POINT('Origin',(1.7500000000001,12.2864158290368,28.25));
#46482=CARTESIAN_POINT('',(-1.7499999999999,12.2864158290368,28.));
#46483=CARTESIAN_POINT('',(9.79395012386416E-14,12.2864158290368,28.));
#46484=CARTESIAN_POINT('',(-1.9999999999999,12.2864158290368,28.25));
#46485=CARTESIAN_POINT('Origin',(-1.7499999999999,12.2864158290368,28.25));
#46486=CARTESIAN_POINT('',(-1.99999999999989,12.2864158290368,31.75));
#46487=CARTESIAN_POINT('',(-2.,12.2864158290368,6.80493892665243E-15));
#46488=CARTESIAN_POINT('Origin',(-1.74999999999989,12.2864158290368,31.75));
#46489=CARTESIAN_POINT('',(-1.74999999999987,12.2864158290368,38.));
#46490=CARTESIAN_POINT('',(1.75000000000013,12.2864158290368,38.));
#46491=CARTESIAN_POINT('',(1.32854314627073E-13,12.2864158290368,38.));
#46492=CARTESIAN_POINT('',(2.00000000000013,12.2864158290368,37.75));
#46493=CARTESIAN_POINT('Origin',(1.75000000000013,12.2864158290368,37.75));
#46494=CARTESIAN_POINT('',(2.00000000000012,12.2864158290368,34.25));
#46495=CARTESIAN_POINT('',(2.,12.2864158290368,-7.1609864287201E-15));
#46496=CARTESIAN_POINT('',(1.75000000000012,12.2864158290368,34.));
#46497=CARTESIAN_POINT('Origin',(1.75000000000012,12.2864158290368,34.25));
#46498=CARTESIAN_POINT('',(-1.74999999999988,12.2864158290368,34.));
#46499=CARTESIAN_POINT('',(1.188883892717E-13,12.2864158290368,34.));
#46500=CARTESIAN_POINT('',(-1.99999999999988,12.2864158290368,34.25));
#46501=CARTESIAN_POINT('Origin',(-1.74999999999988,12.2864158290368,34.25));
#46502=CARTESIAN_POINT('',(-1.99999999999987,12.2864158290368,37.75));
#46503=CARTESIAN_POINT('',(-2.,12.2864158290368,6.80493892665243E-15));
#46504=CARTESIAN_POINT('Origin',(-1.74999999999987,12.2864158290368,37.75));
#46505=CARTESIAN_POINT('',(2.00000000000014,12.2864158290368,40.25));
#46506=CARTESIAN_POINT('',(1.75000000000014,12.2864158290368,40.));
#46507=CARTESIAN_POINT('Origin',(1.75000000000014,12.2864158290368,40.25));
#46508=CARTESIAN_POINT('',(-1.74999999999986,12.2864158290368,40.));
#46509=CARTESIAN_POINT('',(1.39837277304759E-13,12.2864158290368,40.));
#46510=CARTESIAN_POINT('',(-1.99999999999986,12.2864158290368,40.25));
#46511=CARTESIAN_POINT('Origin',(-1.74999999999986,12.2864158290368,40.25));
#46512=CARTESIAN_POINT('',(-1.99999999999985,12.2864158290368,42.8943150864052));
#46513=CARTESIAN_POINT('',(-2.,12.2864158290368,6.80493892665243E-15));
#46514=CARTESIAN_POINT('',(-1.7601527048395,12.2864158290368,43.1441104028771));
#46515=CARTESIAN_POINT('Ctrl Pts',(-1.99999999999985,12.2864158290368,42.8943150864052));
#46516=CARTESIAN_POINT('Ctrl Pts',(-1.99999982972075,12.2864158290368,42.9580603817067));
#46517=CARTESIAN_POINT('Ctrl Pts',(-1.97441776392012,12.2864158290368,43.0215128426886));
#46518=CARTESIAN_POINT('Ctrl Pts',(-1.88634592712803,12.2864158290368,43.1132899987123));
#46519=CARTESIAN_POINT('Ctrl Pts',(-1.82448984655257,12.2864158290368,43.1414855467453));
#46520=CARTESIAN_POINT('Ctrl Pts',(-1.7601527048395,12.2864158290368,43.1441104028771));
#46521=CARTESIAN_POINT('',(1.7601527048398,12.2864158290368,43.1441104028771));
#46522=CARTESIAN_POINT('Origin',(0.,12.2864158290368,0.));
#46523=CARTESIAN_POINT('',(2.00000000000015,12.2864158290368,42.8943150864052));
#46524=CARTESIAN_POINT('Ctrl Pts',(2.00000000000015,12.2864158290368,42.8943150864052));
#46525=CARTESIAN_POINT('Ctrl Pts',(1.99999982972105,12.2864158290368,42.9580603817067));
#46526=CARTESIAN_POINT('Ctrl Pts',(1.97441776392042,12.2864158290368,43.0215128426885));
#46527=CARTESIAN_POINT('Ctrl Pts',(1.88634592712833,12.2864158290368,43.1132899987123));
#46528=CARTESIAN_POINT('Ctrl Pts',(1.82448984655287,12.2864158290368,43.1414855467453));
#46529=CARTESIAN_POINT('Ctrl Pts',(1.7601527048398,12.2864158290368,43.1441104028771));
#46530=CARTESIAN_POINT('',(2.,12.2864158290368,-7.1609864287201E-15));
#46531=CARTESIAN_POINT('',(-22.3796096990736,12.2864158290368,36.9278413898935));
#46532=CARTESIAN_POINT('',(-25.8999151087529,12.2864158290368,34.5500621903839));
#46533=CARTESIAN_POINT('Origin',(0.,12.2864158290368,0.));
#46534=CARTESIAN_POINT('',(-21.9999999999999,12.2864158290368,36.7140857763058));
#46535=CARTESIAN_POINT('Ctrl Pts',(-22.3796096990736,12.2864158290368,36.9278413898935));
#46536=CARTESIAN_POINT('Ctrl Pts',(-22.3419882773305,12.2864158290368,36.9506411971849));
#46537=CARTESIAN_POINT('Ctrl Pts',(-22.297953058309,12.2864158290369,36.9633000574054));
#46538=CARTESIAN_POINT('Ctrl Pts',(-22.2102388654263,12.2864158290369,36.9647398008016));
#46539=CARTESIAN_POINT('Ctrl Pts',(-22.165867774332,12.2864158290369,36.9535886975366));
#46540=CARTESIAN_POINT('Ctrl Pts',(-22.0888518721029,12.2864158290369,36.9102418725234));
#46541=CARTESIAN_POINT('Ctrl Pts',(-22.0564924152444,12.2864158290369,36.8783504274685));
#46542=CARTESIAN_POINT('Ctrl Pts',(-22.0120627276041,12.2864158290369,36.8025009076983));
#46543=CARTESIAN_POINT('Ctrl Pts',(-22.0000000294022,12.2864158290369,36.7584147748599));
#46544=CARTESIAN_POINT('Ctrl Pts',(-21.9999999999999,12.2864158290368,36.7140857763058));
#46545=CARTESIAN_POINT('',(-21.9999999999999,12.2864158290368,34.2500000000001));
#46546=CARTESIAN_POINT('',(-22.,12.2864158290368,7.66345657035151E-14));
#46547=CARTESIAN_POINT('',(-22.2499999999999,12.2864158290368,34.0000000000001));
#46548=CARTESIAN_POINT('Origin',(-22.2499999999999,12.2864158290368,34.2500000000001));
#46549=CARTESIAN_POINT('',(-25.7499999999999,12.2864158290368,34.0000000000001));
#46550=CARTESIAN_POINT('',(1.188883892717E-13,12.2864158290368,34.));
#46551=CARTESIAN_POINT('',(-25.9999999999999,12.2864158290368,34.2500000000001));
#46552=CARTESIAN_POINT('Origin',(-25.7499999999999,12.2864158290368,34.2500000000001));
#46553=CARTESIAN_POINT('',(-25.9999999999999,12.2864158290368,34.3499698402977));
#46554=CARTESIAN_POINT('',(-26.,12.2864158290368,9.06004910588876E-14));
#46555=CARTESIAN_POINT('Ctrl Pts',(-25.9999999999999,12.2864158290368,34.3499700010596));
#46556=CARTESIAN_POINT('Ctrl Pts',(-25.9999999481104,12.2864158290368,34.3693755302401));
#46557=CARTESIAN_POINT('Ctrl Pts',(-25.9976835575803,12.2864158290398,34.3887142331241));
#46558=CARTESIAN_POINT('Ctrl Pts',(-25.9886734779258,12.2864158290398,34.4263253135713));
#46559=CARTESIAN_POINT('Ctrl Pts',(-25.9820299862209,12.2864158290398,34.4445158346941));
#46560=CARTESIAN_POINT('Ctrl Pts',(-25.9647996369203,12.2864158290398,34.4789643513882));
#46561=CARTESIAN_POINT('Ctrl Pts',(-25.9542472187582,12.2864158290398,34.4951675105101));
#46562=CARTESIAN_POINT('Ctrl Pts',(-25.9295636167487,12.2864158290398,34.5249400449965));
#46563=CARTESIAN_POINT('Ctrl Pts',(-25.915463391414,12.2864158290368,34.5384066147726));
#46564=CARTESIAN_POINT('Ctrl Pts',(-25.8999151087529,12.2864158290368,34.5500621903839));
#46565=CARTESIAN_POINT('',(-16.067303596137,12.2864158290368,40.0793482375844));
#46566=CARTESIAN_POINT('',(-16.2638371856089,12.2864158290368,40.0000000000001));
#46567=CARTESIAN_POINT('Origin',(0.,12.2864158290368,0.));
#46568=CARTESIAN_POINT('',(-16.2499999999999,12.2864158290368,40.0000000000001));
#46569=CARTESIAN_POINT('Origin',(-16.2499999999999,12.2864158290368,40.2500000000001));
#46570=CARTESIAN_POINT('',(1.39837277304759E-13,12.2864158290368,40.));
#46571=CARTESIAN_POINT('',(-10.3097284971169,12.2864158290368,41.9311566536834));
#46572=CARTESIAN_POINT('',(-13.8300339067962,12.2864158290368,40.905287703876));
#46573=CARTESIAN_POINT('Origin',(0.,12.2864158290368,0.));
#46574=CARTESIAN_POINT('',(-9.99999999999986,12.2864158290368,41.6884058289697));
#46575=CARTESIAN_POINT('Ctrl Pts',(-10.3097284971169,12.2864158290368,41.9311566536834));
#46576=CARTESIAN_POINT('Ctrl Pts',(-10.2361380476237,12.2864158290368,41.9492503311142));
#46577=CARTESIAN_POINT('Ctrl Pts',(-10.1551935604057,12.2864158290368,41.9316408283577));
#46578=CARTESIAN_POINT('Ctrl Pts',(-10.0366779216434,12.2864158290368,41.838909760766));
#46579=CARTESIAN_POINT('Ctrl Pts',(-10.0000000680336,12.2864158290368,41.7645408613858));
#46580=CARTESIAN_POINT('Ctrl Pts',(-9.99999999999986,12.2864158290368,41.6884058289697));
#46581=CARTESIAN_POINT('',(-9.99999999999986,12.2864158290368,40.25));
#46582=CARTESIAN_POINT('',(-10.,12.2864158290368,3.47367896373975E-14));
#46583=CARTESIAN_POINT('',(-10.2499999999999,12.2864158290368,40.));
#46584=CARTESIAN_POINT('Origin',(-10.2499999999999,12.2864158290368,40.25));
#46585=CARTESIAN_POINT('',(-13.7499999999999,12.2864158290368,40.0000000000001));
#46586=CARTESIAN_POINT('',(1.39837277304759E-13,12.2864158290368,40.));
#46587=CARTESIAN_POINT('',(-13.9999999999999,12.2864158290368,40.2500000000001));
#46588=CARTESIAN_POINT('Origin',(-13.7499999999999,12.2864158290368,40.2500000000001));
#46589=CARTESIAN_POINT('',(-13.9999999999999,12.2864158290368,40.6684316106912));
#46590=CARTESIAN_POINT('',(-14.,12.2864158290368,4.870271499277E-14));
#46591=CARTESIAN_POINT('Ctrl Pts',(-13.9999999999999,12.2864158290368,40.6684318962848));
#46592=CARTESIAN_POINT('Ctrl Pts',(-13.9999998609679,12.2864158290367,40.7204534177383));
#46593=CARTESIAN_POINT('Ctrl Pts',(-13.9834730289837,12.2864158290366,40.7718027191553));
#46594=CARTESIAN_POINT('Ctrl Pts',(-13.9229980972698,12.2864158290366,40.856228041498));
#46595=CARTESIAN_POINT('Ctrl Pts',(-13.8795628077706,12.2864158290366,40.8885419350418));
#46596=CARTESIAN_POINT('Ctrl Pts',(-13.8300339067962,12.2864158290368,40.905287703876));
#46597=CARTESIAN_POINT('',(-25.7499999999999,12.2864158290368,32.0000000000001));
#46598=CARTESIAN_POINT('',(-25.9999999999999,12.2864158290368,31.7500000000001));
#46599=CARTESIAN_POINT('Origin',(-25.7499999999999,12.2864158290368,31.7500000000001));
#46600=CARTESIAN_POINT('',(-22.2499999999999,12.2864158290368,32.0000000000001));
#46601=CARTESIAN_POINT('',(1.11905426594014E-13,12.2864158290368,32.));
#46602=CARTESIAN_POINT('',(-21.9999999999999,12.2864158290368,31.7500000000001));
#46603=CARTESIAN_POINT('Origin',(-22.2499999999999,12.2864158290368,31.7500000000001));
#46604=CARTESIAN_POINT('',(-21.9999999999999,12.2864158290368,28.2500000000001));
#46605=CARTESIAN_POINT('',(-22.,12.2864158290368,7.66345657035151E-14));
#46606=CARTESIAN_POINT('',(-22.2499999999999,12.2864158290368,28.0000000000001));
#46607=CARTESIAN_POINT('Origin',(-22.2499999999999,12.2864158290368,28.2500000000001));
#46608=CARTESIAN_POINT('',(-25.7499999999999,12.2864158290368,28.0000000000001));
#46609=CARTESIAN_POINT('',(9.79395012386416E-14,12.2864158290368,28.));
#46610=CARTESIAN_POINT('',(-25.9999999999999,12.2864158290368,28.2500000000001));
#46611=CARTESIAN_POINT('Origin',(-25.7499999999999,12.2864158290368,28.2500000000001));
#46612=CARTESIAN_POINT('',(-26.,12.2864158290368,9.06004910588876E-14));
#46613=CARTESIAN_POINT('',(-19.7499999999999,12.2864158290368,26.0000000000001));
#46614=CARTESIAN_POINT('',(-19.9999999999999,12.2864158290368,25.7500000000001));
#46615=CARTESIAN_POINT('Origin',(-19.7499999999999,12.2864158290368,25.7500000000001));
#46616=CARTESIAN_POINT('',(-16.2499999999999,12.2864158290368,26.0000000000001));
#46617=CARTESIAN_POINT('',(9.09565385609553E-14,12.2864158290368,26.));
#46618=CARTESIAN_POINT('',(-15.9999999999999,12.2864158290368,25.7500000000001));
#46619=CARTESIAN_POINT('Origin',(-16.2499999999999,12.2864158290368,25.7500000000001));
#46620=CARTESIAN_POINT('',(-15.9999999999999,12.2864158290368,22.2500000000001));
#46621=CARTESIAN_POINT('',(-16.,12.2864158290368,5.56856776704563E-14));
#46622=CARTESIAN_POINT('',(-16.2499999999999,12.2864158290368,22.0000000000001));
#46623=CARTESIAN_POINT('Origin',(-16.2499999999999,12.2864158290368,22.2500000000001));
#46624=CARTESIAN_POINT('',(-19.7499999999999,12.2864158290368,22.0000000000001));
#46625=CARTESIAN_POINT('',(7.69906132055828E-14,12.2864158290368,22.));
#46626=CARTESIAN_POINT('',(-19.9999999999999,12.2864158290368,22.2500000000001));
#46627=CARTESIAN_POINT('Origin',(-19.7499999999999,12.2864158290368,22.2500000000001));
#46628=CARTESIAN_POINT('',(-20.,12.2864158290368,6.96516030258289E-14));
#46629=CARTESIAN_POINT('',(-19.7499999999999,12.2864158290368,38.0000000000001));
#46630=CARTESIAN_POINT('',(-19.9999999999999,12.2864158290368,37.7500000000001));
#46631=CARTESIAN_POINT('Origin',(-19.7499999999999,12.2864158290368,37.7500000000001));
#46632=CARTESIAN_POINT('',(-16.2499999999999,12.2864158290368,38.0000000000001));
#46633=CARTESIAN_POINT('',(1.32854314627073E-13,12.2864158290368,38.));
#46634=CARTESIAN_POINT('',(-15.9999999999999,12.2864158290368,37.7500000000001));
#46635=CARTESIAN_POINT('Origin',(-16.2499999999999,12.2864158290368,37.7500000000001));
#46636=CARTESIAN_POINT('',(-15.9999999999999,12.2864158290368,34.2500000000001));
#46637=CARTESIAN_POINT('',(-16.,12.2864158290368,5.56856776704563E-14));
#46638=CARTESIAN_POINT('',(-16.2499999999999,12.2864158290368,34.0000000000001));
#46639=CARTESIAN_POINT('Origin',(-16.2499999999999,12.2864158290368,34.2500000000001));
#46640=CARTESIAN_POINT('',(-19.7499999999999,12.2864158290368,34.0000000000001));
#46641=CARTESIAN_POINT('',(1.188883892717E-13,12.2864158290368,34.));
#46642=CARTESIAN_POINT('',(-19.9999999999999,12.2864158290368,34.2500000000001));
#46643=CARTESIAN_POINT('Origin',(-19.7499999999999,12.2864158290368,34.2500000000001));
#46644=CARTESIAN_POINT('',(-20.,12.2864158290368,6.96516030258289E-14));
#46645=CARTESIAN_POINT('',(-19.7499999999999,12.2864158290368,32.0000000000001));
#46646=CARTESIAN_POINT('',(-19.9999999999999,12.2864158290368,31.7500000000001));
#46647=CARTESIAN_POINT('Origin',(-19.7499999999999,12.2864158290368,31.7500000000001));
#46648=CARTESIAN_POINT('',(-16.2499999999999,12.2864158290368,32.0000000000001));
#46649=CARTESIAN_POINT('',(1.11905426594014E-13,12.2864158290368,32.));
#46650=CARTESIAN_POINT('',(-15.9999999999999,12.2864158290368,31.7500000000001));
#46651=CARTESIAN_POINT('Origin',(-16.2499999999999,12.2864158290368,31.7500000000001));
#46652=CARTESIAN_POINT('',(-15.9999999999999,12.2864158290368,28.25));
#46653=CARTESIAN_POINT('',(-16.,12.2864158290368,5.56856776704563E-14));
#46654=CARTESIAN_POINT('',(-16.2499999999999,12.2864158290368,28.));
#46655=CARTESIAN_POINT('Origin',(-16.2499999999999,12.2864158290368,28.25));
#46656=CARTESIAN_POINT('',(-19.7499999999999,12.2864158290368,28.0000000000001));
#46657=CARTESIAN_POINT('',(9.79395012386416E-14,12.2864158290368,28.));
#46658=CARTESIAN_POINT('',(-19.9999999999999,12.2864158290368,28.2500000000001));
#46659=CARTESIAN_POINT('Origin',(-19.7499999999999,12.2864158290368,28.2500000000001));
#46660=CARTESIAN_POINT('',(-20.,12.2864158290368,6.96516030258289E-14));
#46661=CARTESIAN_POINT('',(-13.7499999999999,12.2864158290368,20.0000000000001));
#46662=CARTESIAN_POINT('',(-13.9999999999999,12.2864158290368,19.7500000000001));
#46663=CARTESIAN_POINT('Origin',(-13.7499999999999,12.2864158290368,19.7500000000001));
#46664=CARTESIAN_POINT('',(-10.2499999999999,12.2864158290368,20.));
#46665=CARTESIAN_POINT('',(7.00076505278965E-14,12.2864158290368,20.));
#46666=CARTESIAN_POINT('',(-9.99999999999993,12.2864158290368,19.75));
#46667=CARTESIAN_POINT('Origin',(-10.2499999999999,12.2864158290368,19.75));
#46668=CARTESIAN_POINT('',(-9.99999999999994,12.2864158290368,16.25));
#46669=CARTESIAN_POINT('',(-10.,12.2864158290368,3.47367896373975E-14));
#46670=CARTESIAN_POINT('',(-10.2499999999999,12.2864158290368,16.));
#46671=CARTESIAN_POINT('Origin',(-10.2499999999999,12.2864158290368,16.25));
#46672=CARTESIAN_POINT('',(-13.7499999999999,12.2864158290368,16.));
#46673=CARTESIAN_POINT('',(5.6041725172524E-14,12.2864158290368,16.));
#46674=CARTESIAN_POINT('',(-13.9999999999999,12.2864158290368,16.25));
#46675=CARTESIAN_POINT('Origin',(-13.7499999999999,12.2864158290368,16.25));
#46676=CARTESIAN_POINT('',(-14.,12.2864158290368,4.870271499277E-14));
#46677=CARTESIAN_POINT('',(-13.7499999999999,12.2864158290368,26.));
#46678=CARTESIAN_POINT('',(-13.9999999999999,12.2864158290368,25.75));
#46679=CARTESIAN_POINT('Origin',(-13.7499999999999,12.2864158290368,25.75));
#46680=CARTESIAN_POINT('',(-10.2499999999999,12.2864158290368,26.));
#46681=CARTESIAN_POINT('',(9.09565385609553E-14,12.2864158290368,26.));
#46682=CARTESIAN_POINT('',(-9.99999999999991,12.2864158290368,25.75));
#46683=CARTESIAN_POINT('Origin',(-10.2499999999999,12.2864158290368,25.75));
#46684=CARTESIAN_POINT('',(-9.99999999999992,12.2864158290368,22.25));
#46685=CARTESIAN_POINT('',(-10.,12.2864158290368,3.47367896373975E-14));
#46686=CARTESIAN_POINT('',(-10.2499999999999,12.2864158290368,22.));
#46687=CARTESIAN_POINT('Origin',(-10.2499999999999,12.2864158290368,22.25));
#46688=CARTESIAN_POINT('',(-13.7499999999999,12.2864158290368,22.));
#46689=CARTESIAN_POINT('',(7.69906132055828E-14,12.2864158290368,22.));
#46690=CARTESIAN_POINT('',(-13.9999999999999,12.2864158290368,22.25));
#46691=CARTESIAN_POINT('Origin',(-13.7499999999999,12.2864158290368,22.25));
#46692=CARTESIAN_POINT('',(-14.,12.2864158290368,4.870271499277E-14));
#46693=CARTESIAN_POINT('',(-13.7499999999999,12.2864158290368,38.0000000000001));
#46694=CARTESIAN_POINT('',(-13.9999999999999,12.2864158290368,37.7500000000001));
#46695=CARTESIAN_POINT('Origin',(-13.7499999999999,12.2864158290368,37.7500000000001));
#46696=CARTESIAN_POINT('',(-10.2499999999999,12.2864158290368,38.));
#46697=CARTESIAN_POINT('',(1.32854314627073E-13,12.2864158290368,38.));
#46698=CARTESIAN_POINT('',(-9.99999999999987,12.2864158290368,37.75));
#46699=CARTESIAN_POINT('Origin',(-10.2499999999999,12.2864158290368,37.75));
#46700=CARTESIAN_POINT('',(-9.99999999999988,12.2864158290368,34.25));
#46701=CARTESIAN_POINT('',(-10.,12.2864158290368,3.47367896373975E-14));
#46702=CARTESIAN_POINT('',(-10.2499999999999,12.2864158290368,34.));
#46703=CARTESIAN_POINT('Origin',(-10.2499999999999,12.2864158290368,34.25));
#46704=CARTESIAN_POINT('',(-13.7499999999999,12.2864158290368,34.));
#46705=CARTESIAN_POINT('',(1.188883892717E-13,12.2864158290368,34.));
#46706=CARTESIAN_POINT('',(-13.9999999999999,12.2864158290368,34.25));
#46707=CARTESIAN_POINT('Origin',(-13.7499999999999,12.2864158290368,34.25));
#46708=CARTESIAN_POINT('',(-14.,12.2864158290368,4.870271499277E-14));
#46709=CARTESIAN_POINT('',(-13.7499999999999,12.2864158290368,32.));
#46710=CARTESIAN_POINT('',(-13.9999999999999,12.2864158290368,31.75));
#46711=CARTESIAN_POINT('Origin',(-13.7499999999999,12.2864158290368,31.75));
#46712=CARTESIAN_POINT('',(-10.2499999999999,12.2864158290368,32.));
#46713=CARTESIAN_POINT('',(1.11905426594014E-13,12.2864158290368,32.));
#46714=CARTESIAN_POINT('',(-9.99999999999989,12.2864158290368,31.75));
#46715=CARTESIAN_POINT('Origin',(-10.2499999999999,12.2864158290368,31.75));
#46716=CARTESIAN_POINT('',(-9.9999999999999,12.2864158290368,28.25));
#46717=CARTESIAN_POINT('',(-10.,12.2864158290368,3.47367896373975E-14));
#46718=CARTESIAN_POINT('',(-10.2499999999999,12.2864158290368,28.));
#46719=CARTESIAN_POINT('Origin',(-10.2499999999999,12.2864158290368,28.25));
#46720=CARTESIAN_POINT('',(-13.7499999999999,12.2864158290368,28.));
#46721=CARTESIAN_POINT('',(9.79395012386416E-14,12.2864158290368,28.));
#46722=CARTESIAN_POINT('',(-13.9999999999999,12.2864158290368,28.25));
#46723=CARTESIAN_POINT('Origin',(-13.7499999999999,12.2864158290368,28.25));
#46724=CARTESIAN_POINT('',(-14.,12.2864158290368,4.870271499277E-14));
#46725=CARTESIAN_POINT('',(-7.74999999999995,12.2864158290368,14.));
#46726=CARTESIAN_POINT('',(-7.99999999999995,12.2864158290368,13.75));
#46727=CARTESIAN_POINT('Origin',(-7.74999999999995,12.2864158290368,13.75));
#46728=CARTESIAN_POINT('',(-4.24999999999995,12.2864158290368,14.));
#46729=CARTESIAN_POINT('',(4.90587624948377E-14,12.2864158290368,14.));
#46730=CARTESIAN_POINT('',(-3.99999999999995,12.2864158290368,13.75));
#46731=CARTESIAN_POINT('Origin',(-4.24999999999995,12.2864158290368,13.75));
#46732=CARTESIAN_POINT('',(-3.99999999999996,12.2864158290368,10.25));
#46733=CARTESIAN_POINT('',(-4.,12.2864158290368,1.37879016043387E-14));
#46734=CARTESIAN_POINT('',(-4.24999999999997,12.2864158290368,10.));
#46735=CARTESIAN_POINT('Origin',(-4.24999999999996,12.2864158290368,10.25));
#46736=CARTESIAN_POINT('',(-7.74999999999996,12.2864158290368,10.));
#46737=CARTESIAN_POINT('',(3.50928371394652E-14,12.2864158290368,10.));
#46738=CARTESIAN_POINT('',(-7.99999999999996,12.2864158290368,10.25));
#46739=CARTESIAN_POINT('Origin',(-7.74999999999996,12.2864158290368,10.25));
#46740=CARTESIAN_POINT('',(-8.,12.2864158290368,2.77538269597112E-14));
#46741=CARTESIAN_POINT('',(-7.74999999999993,12.2864158290368,20.));
#46742=CARTESIAN_POINT('',(-7.99999999999993,12.2864158290368,19.75));
#46743=CARTESIAN_POINT('Origin',(-7.74999999999993,12.2864158290368,19.75));
#46744=CARTESIAN_POINT('',(-4.24999999999993,12.2864158290368,20.));
#46745=CARTESIAN_POINT('',(7.00076505278965E-14,12.2864158290368,20.));
#46746=CARTESIAN_POINT('',(-3.99999999999993,12.2864158290368,19.75));
#46747=CARTESIAN_POINT('Origin',(-4.24999999999993,12.2864158290368,19.75));
#46748=CARTESIAN_POINT('',(-3.99999999999994,12.2864158290368,16.25));
#46749=CARTESIAN_POINT('',(-4.,12.2864158290368,1.37879016043387E-14));
#46750=CARTESIAN_POINT('',(-4.24999999999995,12.2864158290368,16.));
#46751=CARTESIAN_POINT('Origin',(-4.24999999999994,12.2864158290368,16.25));
#46752=CARTESIAN_POINT('',(-7.74999999999995,12.2864158290368,16.));
#46753=CARTESIAN_POINT('',(5.6041725172524E-14,12.2864158290368,16.));
#46754=CARTESIAN_POINT('',(-7.99999999999994,12.2864158290368,16.25));
#46755=CARTESIAN_POINT('Origin',(-7.74999999999994,12.2864158290368,16.25));
#46756=CARTESIAN_POINT('',(-8.,12.2864158290368,2.77538269597112E-14));
#46757=CARTESIAN_POINT('',(-7.74999999999991,12.2864158290368,26.));
#46758=CARTESIAN_POINT('',(-7.99999999999991,12.2864158290368,25.75));
#46759=CARTESIAN_POINT('Origin',(-7.74999999999991,12.2864158290368,25.75));
#46760=CARTESIAN_POINT('',(-4.24999999999991,12.2864158290368,26.));
#46761=CARTESIAN_POINT('',(9.09565385609553E-14,12.2864158290368,26.));
#46762=CARTESIAN_POINT('',(-3.99999999999991,12.2864158290368,25.75));
#46763=CARTESIAN_POINT('Origin',(-4.24999999999991,12.2864158290368,25.75));
#46764=CARTESIAN_POINT('',(-3.99999999999992,12.2864158290368,22.25));
#46765=CARTESIAN_POINT('',(-4.,12.2864158290368,1.37879016043387E-14));
#46766=CARTESIAN_POINT('',(-4.24999999999992,12.2864158290368,22.));
#46767=CARTESIAN_POINT('Origin',(-4.24999999999992,12.2864158290368,22.25));
#46768=CARTESIAN_POINT('',(-7.74999999999992,12.2864158290368,22.));
#46769=CARTESIAN_POINT('',(7.69906132055828E-14,12.2864158290368,22.));
#46770=CARTESIAN_POINT('',(-7.99999999999992,12.2864158290368,22.25));
#46771=CARTESIAN_POINT('Origin',(-7.74999999999992,12.2864158290368,22.25));
#46772=CARTESIAN_POINT('',(-8.,12.2864158290368,2.77538269597112E-14));
#46773=CARTESIAN_POINT('',(-7.74999999999987,12.2864158290368,38.));
#46774=CARTESIAN_POINT('',(-7.99999999999987,12.2864158290368,37.75));
#46775=CARTESIAN_POINT('Origin',(-7.74999999999987,12.2864158290368,37.75));
#46776=CARTESIAN_POINT('',(-4.24999999999987,12.2864158290368,38.));
#46777=CARTESIAN_POINT('',(1.32854314627073E-13,12.2864158290368,38.));
#46778=CARTESIAN_POINT('',(-3.99999999999987,12.2864158290368,37.75));
#46779=CARTESIAN_POINT('Origin',(-4.24999999999987,12.2864158290368,37.75));
#46780=CARTESIAN_POINT('',(-3.99999999999988,12.2864158290368,34.25));
#46781=CARTESIAN_POINT('',(-4.,12.2864158290368,1.37879016043387E-14));
#46782=CARTESIAN_POINT('',(-4.24999999999988,12.2864158290368,34.));
#46783=CARTESIAN_POINT('Origin',(-4.24999999999988,12.2864158290368,34.25));
#46784=CARTESIAN_POINT('',(-7.74999999999988,12.2864158290368,34.));
#46785=CARTESIAN_POINT('',(1.188883892717E-13,12.2864158290368,34.));
#46786=CARTESIAN_POINT('',(-7.99999999999988,12.2864158290368,34.25));
#46787=CARTESIAN_POINT('Origin',(-7.74999999999988,12.2864158290368,34.25));
#46788=CARTESIAN_POINT('',(-8.,12.2864158290368,2.77538269597112E-14));
#46789=CARTESIAN_POINT('',(-7.74999999999989,12.2864158290368,32.));
#46790=CARTESIAN_POINT('',(-7.99999999999989,12.2864158290368,31.75));
#46791=CARTESIAN_POINT('Origin',(-7.74999999999989,12.2864158290368,31.75));
#46792=CARTESIAN_POINT('',(-4.24999999999989,12.2864158290368,32.));
#46793=CARTESIAN_POINT('',(1.11905426594014E-13,12.2864158290368,32.));
#46794=CARTESIAN_POINT('',(-3.99999999999989,12.2864158290368,31.75));
#46795=CARTESIAN_POINT('Origin',(-4.24999999999989,12.2864158290368,31.75));
#46796=CARTESIAN_POINT('',(-3.9999999999999,12.2864158290368,28.25));
#46797=CARTESIAN_POINT('',(-4.,12.2864158290368,1.37879016043387E-14));
#46798=CARTESIAN_POINT('',(-4.2499999999999,12.2864158290368,28.));
#46799=CARTESIAN_POINT('Origin',(-4.2499999999999,12.2864158290368,28.25));
#46800=CARTESIAN_POINT('',(-7.7499999999999,12.2864158290368,28.));
#46801=CARTESIAN_POINT('',(9.79395012386416E-14,12.2864158290368,28.));
#46802=CARTESIAN_POINT('',(-7.9999999999999,12.2864158290368,28.25));
#46803=CARTESIAN_POINT('Origin',(-7.7499999999999,12.2864158290368,28.25));
#46804=CARTESIAN_POINT('',(-8.,12.2864158290368,2.77538269597112E-14));
#46805=CARTESIAN_POINT('',(-7.99999999999986,12.2864158290368,40.25));
#46806=CARTESIAN_POINT('',(-7.99999999999985,12.2864158290368,42.2246586690697));
#46807=CARTESIAN_POINT('',(-8.,12.2864158290368,2.77538269597112E-14));
#46808=CARTESIAN_POINT('',(-7.79509330581783,12.2864158290368,42.4705653406403));
#46809=CARTESIAN_POINT('Ctrl Pts',(-7.99999999999985,12.2864158290368,42.2246587886425));
#46810=CARTESIAN_POINT('Ctrl Pts',(-7.99999984459608,12.2864158290368,42.2828205030767));
#46811=CARTESIAN_POINT('Ctrl Pts',(-7.97934638688373,12.2864158290368,42.339945825462));
#46812=CARTESIAN_POINT('Ctrl Pts',(-7.90477349623735,12.2864158290368,42.4294397982629));
#46813=CARTESIAN_POINT('Ctrl Pts',(-7.85254658294858,12.2864158290368,42.460020288206));
#46814=CARTESIAN_POINT('Ctrl Pts',(-7.79509330581783,12.2864158290368,42.4705653406403));
#46815=CARTESIAN_POINT('',(-4.27478789613854,12.2864158290368,42.9678785657731));
#46816=CARTESIAN_POINT('Origin',(0.,12.2864158290368,0.));
#46817=CARTESIAN_POINT('',(-3.99999999999985,12.2864158290368,42.7191142657048));
#46818=CARTESIAN_POINT('Ctrl Pts',(-4.27478789613854,12.2864158290368,42.9678785657731));
#46819=CARTESIAN_POINT('Ctrl Pts',(-4.20548749139658,12.2864158290368,42.9747729370317));
#46820=CARTESIAN_POINT('Ctrl Pts',(-4.13358319687073,12.2864158290368,42.9509225178879));
#46821=CARTESIAN_POINT('Ctrl Pts',(-4.03089898418816,12.2864158290368,42.8579914613633));
#46822=CARTESIAN_POINT('Ctrl Pts',(-4.00000017659947,12.2864158290368,42.7888799353853));
#46823=CARTESIAN_POINT('Ctrl Pts',(-3.99999999999985,12.2864158290368,42.7191142657048));
#46824=CARTESIAN_POINT('',(-3.99999999999986,12.2864158290368,40.25));
#46825=CARTESIAN_POINT('',(-4.,12.2864158290368,1.37879016043387E-14));
#46826=CARTESIAN_POINT('',(-4.24999999999986,12.2864158290368,40.));
#46827=CARTESIAN_POINT('Origin',(-4.24999999999986,12.2864158290368,40.25));
#46828=CARTESIAN_POINT('',(-7.74999999999986,12.2864158290368,40.));
#46829=CARTESIAN_POINT('',(1.39837277304759E-13,12.2864158290368,40.));
#46830=CARTESIAN_POINT('Origin',(-7.74999999999986,12.2864158290368,40.25));
#46831=CARTESIAN_POINT('',(22.3796096990738,12.2864158290368,36.9278413898934));
#46832=CARTESIAN_POINT('',(25.8999151087531,12.2864158290368,34.5500621903837));
#46833=CARTESIAN_POINT('Origin',(0.,12.2864158290368,0.));
#46834=CARTESIAN_POINT('',(26.0000000000001,12.2864158290368,34.3499698402975));
#46835=CARTESIAN_POINT('Ctrl Pts',(26.0000000000001,12.2864158290368,34.3499700010594));
#46836=CARTESIAN_POINT('Ctrl Pts',(25.9999999481106,12.2864158290368,34.3693755302399));
#46837=CARTESIAN_POINT('Ctrl Pts',(25.9976835575805,12.2864158290398,34.3887142331239));
#46838=CARTESIAN_POINT('Ctrl Pts',(25.988673477926,12.2864158290398,34.4263253135711));
#46839=CARTESIAN_POINT('Ctrl Pts',(25.9820299862211,12.2864158290398,34.4445158346938));
#46840=CARTESIAN_POINT('Ctrl Pts',(25.9647996369206,12.2864158290398,34.478964351388));
#46841=CARTESIAN_POINT('Ctrl Pts',(25.9542472187585,12.2864158290398,34.4951675105099));
#46842=CARTESIAN_POINT('Ctrl Pts',(25.9295636167489,12.2864158290398,34.5249400449963));
#46843=CARTESIAN_POINT('Ctrl Pts',(25.9154633914142,12.2864158290368,34.5384066147724));
#46844=CARTESIAN_POINT('Ctrl Pts',(25.8999151087531,12.2864158290368,34.5500621903837));
#46845=CARTESIAN_POINT('',(26.0000000000001,12.2864158290368,34.2499999999999));
#46846=CARTESIAN_POINT('',(26.,12.2864158290368,-9.09565385609553E-14));
#46847=CARTESIAN_POINT('',(25.7500000000001,12.2864158290368,33.9999999999999));
#46848=CARTESIAN_POINT('Origin',(25.7500000000001,12.2864158290368,34.2499999999999));
#46849=CARTESIAN_POINT('',(22.2500000000001,12.2864158290368,33.9999999999999));
#46850=CARTESIAN_POINT('',(1.18532341769633E-13,12.2864158290368,34.));
#46851=CARTESIAN_POINT('',(22.0000000000001,12.2864158290368,34.2499999999999));
#46852=CARTESIAN_POINT('Origin',(22.2500000000001,12.2864158290368,34.2499999999999));
#46853=CARTESIAN_POINT('',(22.0000000000001,12.2864158290368,36.7140857763057));
#46854=CARTESIAN_POINT('',(22.,12.2864158290368,-7.69906132055828E-14));
#46855=CARTESIAN_POINT('Ctrl Pts',(22.3796096990738,12.2864158290368,36.9278413898934));
#46856=CARTESIAN_POINT('Ctrl Pts',(22.3419882773308,12.2864158290368,36.9506411971848));
#46857=CARTESIAN_POINT('Ctrl Pts',(22.2979530583093,12.2864158290369,36.9633000574053));
#46858=CARTESIAN_POINT('Ctrl Pts',(22.2102388654266,12.2864158290369,36.9647398008014));
#46859=CARTESIAN_POINT('Ctrl Pts',(22.1658677743323,12.2864158290369,36.9535886975364));
#46860=CARTESIAN_POINT('Ctrl Pts',(22.0888518721032,12.2864158290369,36.9102418725233));
#46861=CARTESIAN_POINT('Ctrl Pts',(22.0564924152446,12.2864158290369,36.8783504274684));
#46862=CARTESIAN_POINT('Ctrl Pts',(22.0120627276043,12.2864158290369,36.8025009076981));
#46863=CARTESIAN_POINT('Ctrl Pts',(22.0000000294024,12.2864158290369,36.7584147748598));
#46864=CARTESIAN_POINT('Ctrl Pts',(22.0000000000001,12.2864158290368,36.7140857763057));
#46865=CARTESIAN_POINT('',(16.0673035961372,12.2864158290368,40.0793482375843));
#46866=CARTESIAN_POINT('',(16.2638371856092,12.2864158290368,39.9999999999999));
#46867=CARTESIAN_POINT('Origin',(0.,12.2864158290368,0.));
#46868=CARTESIAN_POINT('',(16.2500000000001,12.2864158290368,39.9999999999999));
#46869=CARTESIAN_POINT('',(1.39481229802691E-13,12.2864158290368,40.));
#46870=CARTESIAN_POINT('Origin',(16.2500000000001,12.2864158290368,40.25));
#46871=CARTESIAN_POINT('',(10.3097284971172,12.2864158290368,41.9311566536833));
#46872=CARTESIAN_POINT('',(13.8300339067965,12.2864158290368,40.9052877038759));
#46873=CARTESIAN_POINT('Origin',(0.,12.2864158290368,0.));
#46874=CARTESIAN_POINT('',(14.0000000000001,12.2864158290368,40.6684316106911));
#46875=CARTESIAN_POINT('Ctrl Pts',(14.0000000000001,12.2864158290368,40.6684318962847));
#46876=CARTESIAN_POINT('Ctrl Pts',(13.9999998609682,12.2864158290367,40.7204534177382));
#46877=CARTESIAN_POINT('Ctrl Pts',(13.983473028984,12.2864158290366,40.7718027191552));
#46878=CARTESIAN_POINT('Ctrl Pts',(13.9229980972701,12.2864158290366,40.8562280414979));
#46879=CARTESIAN_POINT('Ctrl Pts',(13.8795628077709,12.2864158290366,40.8885419350417));
#46880=CARTESIAN_POINT('Ctrl Pts',(13.8300339067965,12.2864158290368,40.9052877038759));
#46881=CARTESIAN_POINT('',(14.0000000000001,12.2864158290368,40.25));
#46882=CARTESIAN_POINT('',(14.,12.2864158290368,-4.90587624948377E-14));
#46883=CARTESIAN_POINT('',(13.7500000000001,12.2864158290368,40.));
#46884=CARTESIAN_POINT('Origin',(13.7500000000001,12.2864158290368,40.25));
#46885=CARTESIAN_POINT('',(10.2500000000001,12.2864158290368,40.));
#46886=CARTESIAN_POINT('',(1.39481229802691E-13,12.2864158290368,40.));
#46887=CARTESIAN_POINT('',(10.0000000000001,12.2864158290368,40.25));
#46888=CARTESIAN_POINT('Origin',(10.2500000000001,12.2864158290368,40.25));
#46889=CARTESIAN_POINT('',(10.0000000000001,12.2864158290368,41.6884058289696));
#46890=CARTESIAN_POINT('',(10.,12.2864158290368,-3.50928371394652E-14));
#46891=CARTESIAN_POINT('Ctrl Pts',(10.3097284971172,12.2864158290368,41.9311566536833));
#46892=CARTESIAN_POINT('Ctrl Pts',(10.236138047624,12.2864158290368,41.9492503311142));
#46893=CARTESIAN_POINT('Ctrl Pts',(10.155193560406,12.2864158290368,41.9316408283576));
#46894=CARTESIAN_POINT('Ctrl Pts',(10.0366779216437,12.2864158290368,41.8389097607659));
#46895=CARTESIAN_POINT('Ctrl Pts',(10.0000000680339,12.2864158290368,41.7645408613857));
#46896=CARTESIAN_POINT('Ctrl Pts',(10.0000000000001,12.2864158290368,41.6884058289696));
#46897=CARTESIAN_POINT('',(25.7500000000001,12.2864158290368,31.9999999999999));
#46898=CARTESIAN_POINT('',(26.0000000000001,12.2864158290368,31.7499999999999));
#46899=CARTESIAN_POINT('Origin',(25.7500000000001,12.2864158290368,31.7499999999999));
#46900=CARTESIAN_POINT('',(26.0000000000001,12.2864158290368,28.2499999999999));
#46901=CARTESIAN_POINT('',(26.,12.2864158290368,-9.09565385609553E-14));
#46902=CARTESIAN_POINT('',(25.7500000000001,12.2864158290368,27.9999999999999));
#46903=CARTESIAN_POINT('Origin',(25.7500000000001,12.2864158290368,28.2499999999999));
#46904=CARTESIAN_POINT('',(22.2500000000001,12.2864158290368,27.9999999999999));
#46905=CARTESIAN_POINT('',(9.75834537365739E-14,12.2864158290368,28.));
#46906=CARTESIAN_POINT('',(22.0000000000001,12.2864158290368,28.2499999999999));
#46907=CARTESIAN_POINT('Origin',(22.2500000000001,12.2864158290368,28.2499999999999));
#46908=CARTESIAN_POINT('',(22.0000000000001,12.2864158290368,31.7499999999999));
#46909=CARTESIAN_POINT('',(22.,12.2864158290368,-7.69906132055828E-14));
#46910=CARTESIAN_POINT('',(22.2500000000001,12.2864158290368,31.9999999999999));
#46911=CARTESIAN_POINT('Origin',(22.2500000000001,12.2864158290368,31.7499999999999));
#46912=CARTESIAN_POINT('',(1.11549379091946E-13,12.2864158290368,32.));
#46913=CARTESIAN_POINT('',(19.7500000000001,12.2864158290368,25.9999999999999));
#46914=CARTESIAN_POINT('',(20.0000000000001,12.2864158290368,25.7499999999999));
#46915=CARTESIAN_POINT('Origin',(19.7500000000001,12.2864158290368,25.7499999999999));
#46916=CARTESIAN_POINT('',(20.0000000000001,12.2864158290368,22.2499999999999));
#46917=CARTESIAN_POINT('',(20.,12.2864158290368,-7.00076505278965E-14));
#46918=CARTESIAN_POINT('',(19.7500000000001,12.2864158290368,21.9999999999999));
#46919=CARTESIAN_POINT('Origin',(19.7500000000001,12.2864158290368,22.2499999999999));
#46920=CARTESIAN_POINT('',(16.2500000000001,12.2864158290368,21.9999999999999));
#46921=CARTESIAN_POINT('',(7.66345657035151E-14,12.2864158290368,22.));
#46922=CARTESIAN_POINT('',(16.0000000000001,12.2864158290368,22.2499999999999));
#46923=CARTESIAN_POINT('Origin',(16.2500000000001,12.2864158290368,22.2499999999999));
#46924=CARTESIAN_POINT('',(16.0000000000001,12.2864158290368,25.75));
#46925=CARTESIAN_POINT('',(16.,12.2864158290368,-5.6041725172524E-14));
#46926=CARTESIAN_POINT('',(16.2500000000001,12.2864158290368,25.9999999999999));
#46927=CARTESIAN_POINT('Origin',(16.2500000000001,12.2864158290368,25.75));
#46928=CARTESIAN_POINT('',(9.06004910588876E-14,12.2864158290368,26.));
#46929=CARTESIAN_POINT('',(19.7500000000001,12.2864158290368,37.9999999999999));
#46930=CARTESIAN_POINT('',(20.0000000000001,12.2864158290368,37.7499999999999));
#46931=CARTESIAN_POINT('Origin',(19.7500000000001,12.2864158290368,37.7499999999999));
#46932=CARTESIAN_POINT('',(20.0000000000001,12.2864158290368,34.2499999999999));
#46933=CARTESIAN_POINT('',(20.,12.2864158290368,-7.00076505278965E-14));
#46934=CARTESIAN_POINT('',(19.7500000000001,12.2864158290368,33.9999999999999));
#46935=CARTESIAN_POINT('Origin',(19.7500000000001,12.2864158290368,34.2499999999999));
#46936=CARTESIAN_POINT('',(16.2500000000001,12.2864158290368,33.9999999999999));
#46937=CARTESIAN_POINT('',(1.18532341769633E-13,12.2864158290368,34.));
#46938=CARTESIAN_POINT('',(16.0000000000001,12.2864158290368,34.25));
#46939=CARTESIAN_POINT('Origin',(16.2500000000001,12.2864158290368,34.25));
#46940=CARTESIAN_POINT('',(16.0000000000001,12.2864158290368,37.75));
#46941=CARTESIAN_POINT('',(16.,12.2864158290368,-5.6041725172524E-14));
#46942=CARTESIAN_POINT('',(16.2500000000001,12.2864158290368,38.));
#46943=CARTESIAN_POINT('Origin',(16.2500000000001,12.2864158290368,37.75));
#46944=CARTESIAN_POINT('',(1.32498267125005E-13,12.2864158290368,38.));
#46945=CARTESIAN_POINT('',(19.7500000000001,12.2864158290368,31.9999999999999));
#46946=CARTESIAN_POINT('',(20.0000000000001,12.2864158290368,31.7499999999999));
#46947=CARTESIAN_POINT('Origin',(19.7500000000001,12.2864158290368,31.7499999999999));
#46948=CARTESIAN_POINT('',(20.0000000000001,12.2864158290368,28.2499999999999));
#46949=CARTESIAN_POINT('',(20.,12.2864158290368,-7.00076505278965E-14));
#46950=CARTESIAN_POINT('',(19.7500000000001,12.2864158290368,27.9999999999999));
#46951=CARTESIAN_POINT('Origin',(19.7500000000001,12.2864158290368,28.2499999999999));
#46952=CARTESIAN_POINT('',(16.2500000000001,12.2864158290368,27.9999999999999));
#46953=CARTESIAN_POINT('',(9.75834537365739E-14,12.2864158290368,28.));
#46954=CARTESIAN_POINT('',(16.0000000000001,12.2864158290368,28.2499999999999));
#46955=CARTESIAN_POINT('Origin',(16.2500000000001,12.2864158290368,28.2499999999999));
#46956=CARTESIAN_POINT('',(16.0000000000001,12.2864158290368,31.7499999999999));
#46957=CARTESIAN_POINT('',(16.,12.2864158290368,-5.6041725172524E-14));
#46958=CARTESIAN_POINT('',(16.2500000000001,12.2864158290368,32.));
#46959=CARTESIAN_POINT('Origin',(16.2500000000001,12.2864158290368,31.7499999999999));
#46960=CARTESIAN_POINT('',(1.11549379091946E-13,12.2864158290368,32.));
#46961=CARTESIAN_POINT('',(13.7500000000001,12.2864158290368,20.));
#46962=CARTESIAN_POINT('',(14.0000000000001,12.2864158290368,19.75));
#46963=CARTESIAN_POINT('Origin',(13.7500000000001,12.2864158290368,19.75));
#46964=CARTESIAN_POINT('',(14.0000000000001,12.2864158290368,16.25));
#46965=CARTESIAN_POINT('',(14.,12.2864158290368,-4.90587624948377E-14));
#46966=CARTESIAN_POINT('',(13.7500000000001,12.2864158290368,16.));
#46967=CARTESIAN_POINT('Origin',(13.7500000000001,12.2864158290368,16.25));
#46968=CARTESIAN_POINT('',(10.2500000000001,12.2864158290368,16.));
#46969=CARTESIAN_POINT('',(5.56856776704563E-14,12.2864158290368,16.));
#46970=CARTESIAN_POINT('',(10.0000000000001,12.2864158290368,16.25));
#46971=CARTESIAN_POINT('Origin',(10.2500000000001,12.2864158290368,16.25));
#46972=CARTESIAN_POINT('',(10.0000000000001,12.2864158290368,19.75));
#46973=CARTESIAN_POINT('',(10.,12.2864158290368,-3.50928371394652E-14));
#46974=CARTESIAN_POINT('',(10.2500000000001,12.2864158290368,20.));
#46975=CARTESIAN_POINT('Origin',(10.2500000000001,12.2864158290368,19.75));
#46976=CARTESIAN_POINT('',(6.96516030258289E-14,12.2864158290368,20.));
#46977=CARTESIAN_POINT('',(13.7500000000001,12.2864158290368,26.));
#46978=CARTESIAN_POINT('',(14.0000000000001,12.2864158290368,25.75));
#46979=CARTESIAN_POINT('Origin',(13.7500000000001,12.2864158290368,25.75));
#46980=CARTESIAN_POINT('',(14.0000000000001,12.2864158290368,22.25));
#46981=CARTESIAN_POINT('',(14.,12.2864158290368,-4.90587624948377E-14));
#46982=CARTESIAN_POINT('',(13.7500000000001,12.2864158290368,22.));
#46983=CARTESIAN_POINT('Origin',(13.7500000000001,12.2864158290368,22.25));
#46984=CARTESIAN_POINT('',(10.2500000000001,12.2864158290368,22.));
#46985=CARTESIAN_POINT('',(7.66345657035151E-14,12.2864158290368,22.));
#46986=CARTESIAN_POINT('',(10.0000000000001,12.2864158290368,22.25));
#46987=CARTESIAN_POINT('Origin',(10.2500000000001,12.2864158290368,22.25));
#46988=CARTESIAN_POINT('',(10.0000000000001,12.2864158290368,25.75));
#46989=CARTESIAN_POINT('',(10.,12.2864158290368,-3.50928371394652E-14));
#46990=CARTESIAN_POINT('',(10.2500000000001,12.2864158290368,26.));
#46991=CARTESIAN_POINT('Origin',(10.2500000000001,12.2864158290368,25.75));
#46992=CARTESIAN_POINT('',(9.06004910588876E-14,12.2864158290368,26.));
#46993=CARTESIAN_POINT('',(13.7500000000001,12.2864158290368,38.));
#46994=CARTESIAN_POINT('',(14.0000000000001,12.2864158290368,37.75));
#46995=CARTESIAN_POINT('Origin',(13.7500000000001,12.2864158290368,37.75));
#46996=CARTESIAN_POINT('',(14.0000000000001,12.2864158290368,34.25));
#46997=CARTESIAN_POINT('',(14.,12.2864158290368,-4.90587624948377E-14));
#46998=CARTESIAN_POINT('',(13.7500000000001,12.2864158290368,34.));
#46999=CARTESIAN_POINT('Origin',(13.7500000000001,12.2864158290368,34.25));
#47000=CARTESIAN_POINT('',(10.2500000000001,12.2864158290368,34.));
#47001=CARTESIAN_POINT('',(1.18532341769633E-13,12.2864158290368,34.));
#47002=CARTESIAN_POINT('',(10.0000000000001,12.2864158290368,34.25));
#47003=CARTESIAN_POINT('Origin',(10.2500000000001,12.2864158290368,34.25));
#47004=CARTESIAN_POINT('',(10.0000000000001,12.2864158290368,37.75));
#47005=CARTESIAN_POINT('',(10.,12.2864158290368,-3.50928371394652E-14));
#47006=CARTESIAN_POINT('',(10.2500000000001,12.2864158290368,38.));
#47007=CARTESIAN_POINT('Origin',(10.2500000000001,12.2864158290368,37.75));
#47008=CARTESIAN_POINT('',(1.32498267125005E-13,12.2864158290368,38.));
#47009=CARTESIAN_POINT('',(13.7500000000001,12.2864158290368,32.));
#47010=CARTESIAN_POINT('',(14.0000000000001,12.2864158290368,31.75));
#47011=CARTESIAN_POINT('Origin',(13.7500000000001,12.2864158290368,31.75));
#47012=CARTESIAN_POINT('',(14.0000000000001,12.2864158290368,28.25));
#47013=CARTESIAN_POINT('',(14.,12.2864158290368,-4.90587624948377E-14));
#47014=CARTESIAN_POINT('',(13.7500000000001,12.2864158290368,28.));
#47015=CARTESIAN_POINT('Origin',(13.7500000000001,12.2864158290368,28.25));
#47016=CARTESIAN_POINT('',(10.2500000000001,12.2864158290368,28.));
#47017=CARTESIAN_POINT('',(9.75834537365739E-14,12.2864158290368,28.));
#47018=CARTESIAN_POINT('',(10.0000000000001,12.2864158290368,28.25));
#47019=CARTESIAN_POINT('Origin',(10.2500000000001,12.2864158290368,28.25));
#47020=CARTESIAN_POINT('',(10.0000000000001,12.2864158290368,31.75));
#47021=CARTESIAN_POINT('',(10.,12.2864158290368,-3.50928371394652E-14));
#47022=CARTESIAN_POINT('',(10.2500000000001,12.2864158290368,32.));
#47023=CARTESIAN_POINT('Origin',(10.2500000000001,12.2864158290368,31.75));
#47024=CARTESIAN_POINT('',(1.11549379091946E-13,12.2864158290368,32.));
#47025=CARTESIAN_POINT('',(7.75000000000005,12.2864158290368,14.));
#47026=CARTESIAN_POINT('',(8.00000000000005,12.2864158290368,13.75));
#47027=CARTESIAN_POINT('Origin',(7.75000000000005,12.2864158290368,13.75));
#47028=CARTESIAN_POINT('',(8.00000000000004,12.2864158290368,10.25));
#47029=CARTESIAN_POINT('',(8.,12.2864158290368,-2.81098744617789E-14));
#47030=CARTESIAN_POINT('',(7.75000000000003,12.2864158290368,9.99999999999997));
#47031=CARTESIAN_POINT('Origin',(7.75000000000004,12.2864158290368,10.25));
#47032=CARTESIAN_POINT('',(4.25000000000004,12.2864158290368,9.99999999999999));
#47033=CARTESIAN_POINT('',(3.47367896373975E-14,12.2864158290368,10.));
#47034=CARTESIAN_POINT('',(4.00000000000004,12.2864158290368,10.25));
#47035=CARTESIAN_POINT('Origin',(4.25000000000004,12.2864158290368,10.25));
#47036=CARTESIAN_POINT('',(4.00000000000005,12.2864158290368,13.75));
#47037=CARTESIAN_POINT('',(4.,12.2864158290368,-1.41439491064064E-14));
#47038=CARTESIAN_POINT('',(4.25000000000005,12.2864158290368,14.));
#47039=CARTESIAN_POINT('Origin',(4.25000000000005,12.2864158290368,13.75));
#47040=CARTESIAN_POINT('',(4.870271499277E-14,12.2864158290368,14.));
#47041=CARTESIAN_POINT('',(7.75000000000007,12.2864158290368,20.));
#47042=CARTESIAN_POINT('',(8.00000000000007,12.2864158290368,19.75));
#47043=CARTESIAN_POINT('Origin',(7.75000000000007,12.2864158290368,19.75));
#47044=CARTESIAN_POINT('',(8.00000000000006,12.2864158290368,16.25));
#47045=CARTESIAN_POINT('',(8.,12.2864158290368,-2.81098744617789E-14));
#47046=CARTESIAN_POINT('',(7.75000000000006,12.2864158290368,16.));
#47047=CARTESIAN_POINT('Origin',(7.75000000000006,12.2864158290368,16.25));
#47048=CARTESIAN_POINT('',(4.25000000000006,12.2864158290368,16.));
#47049=CARTESIAN_POINT('',(5.56856776704563E-14,12.2864158290368,16.));
#47050=CARTESIAN_POINT('',(4.00000000000006,12.2864158290368,16.25));
#47051=CARTESIAN_POINT('Origin',(4.25000000000006,12.2864158290368,16.25));
#47052=CARTESIAN_POINT('',(4.00000000000007,12.2864158290368,19.75));
#47053=CARTESIAN_POINT('',(4.,12.2864158290368,-1.41439491064064E-14));
#47054=CARTESIAN_POINT('',(4.25000000000007,12.2864158290368,20.));
#47055=CARTESIAN_POINT('Origin',(4.25000000000007,12.2864158290368,19.75));
#47056=CARTESIAN_POINT('',(6.96516030258289E-14,12.2864158290368,20.));
#47057=CARTESIAN_POINT('',(7.75000000000009,12.2864158290368,26.));
#47058=CARTESIAN_POINT('',(8.00000000000009,12.2864158290368,25.75));
#47059=CARTESIAN_POINT('Origin',(7.75000000000009,12.2864158290368,25.75));
#47060=CARTESIAN_POINT('',(8.00000000000008,12.2864158290368,22.25));
#47061=CARTESIAN_POINT('',(8.,12.2864158290368,-2.81098744617789E-14));
#47062=CARTESIAN_POINT('',(7.75000000000008,12.2864158290368,22.));
#47063=CARTESIAN_POINT('Origin',(7.75000000000008,12.2864158290368,22.25));
#47064=CARTESIAN_POINT('',(4.25000000000008,12.2864158290368,22.));
#47065=CARTESIAN_POINT('',(7.66345657035151E-14,12.2864158290368,22.));
#47066=CARTESIAN_POINT('',(4.00000000000008,12.2864158290368,22.25));
#47067=CARTESIAN_POINT('Origin',(4.25000000000008,12.2864158290368,22.25));
#47068=CARTESIAN_POINT('',(4.00000000000009,12.2864158290368,25.75));
#47069=CARTESIAN_POINT('',(4.,12.2864158290368,-1.41439491064064E-14));
#47070=CARTESIAN_POINT('',(4.25000000000009,12.2864158290368,26.));
#47071=CARTESIAN_POINT('Origin',(4.25000000000009,12.2864158290368,25.75));
#47072=CARTESIAN_POINT('',(9.06004910588876E-14,12.2864158290368,26.));
#47073=CARTESIAN_POINT('',(7.75000000000013,12.2864158290368,38.));
#47074=CARTESIAN_POINT('',(8.00000000000013,12.2864158290368,37.75));
#47075=CARTESIAN_POINT('Origin',(7.75000000000013,12.2864158290368,37.75));
#47076=CARTESIAN_POINT('',(8.00000000000012,12.2864158290368,34.25));
#47077=CARTESIAN_POINT('',(8.,12.2864158290368,-2.81098744617789E-14));
#47078=CARTESIAN_POINT('',(7.75000000000012,12.2864158290368,34.));
#47079=CARTESIAN_POINT('Origin',(7.75000000000012,12.2864158290368,34.25));
#47080=CARTESIAN_POINT('',(4.25000000000012,12.2864158290368,34.));
#47081=CARTESIAN_POINT('',(1.18532341769633E-13,12.2864158290368,34.));
#47082=CARTESIAN_POINT('',(4.00000000000012,12.2864158290368,34.25));
#47083=CARTESIAN_POINT('Origin',(4.25000000000012,12.2864158290368,34.25));
#47084=CARTESIAN_POINT('',(4.00000000000013,12.2864158290368,37.75));
#47085=CARTESIAN_POINT('',(4.,12.2864158290368,-1.41439491064064E-14));
#47086=CARTESIAN_POINT('',(4.25000000000013,12.2864158290368,38.));
#47087=CARTESIAN_POINT('Origin',(4.25000000000013,12.2864158290368,37.75));
#47088=CARTESIAN_POINT('',(1.32498267125005E-13,12.2864158290368,38.));
#47089=CARTESIAN_POINT('',(7.75000000000011,12.2864158290368,32.));
#47090=CARTESIAN_POINT('',(8.00000000000011,12.2864158290368,31.75));
#47091=CARTESIAN_POINT('Origin',(7.75000000000011,12.2864158290368,31.75));
#47092=CARTESIAN_POINT('',(8.0000000000001,12.2864158290368,28.25));
#47093=CARTESIAN_POINT('',(8.,12.2864158290368,-2.81098744617789E-14));
#47094=CARTESIAN_POINT('',(7.7500000000001,12.2864158290368,28.));
#47095=CARTESIAN_POINT('Origin',(7.7500000000001,12.2864158290368,28.25));
#47096=CARTESIAN_POINT('',(4.2500000000001,12.2864158290368,28.));
#47097=CARTESIAN_POINT('',(9.75834537365739E-14,12.2864158290368,28.));
#47098=CARTESIAN_POINT('',(4.0000000000001,12.2864158290368,28.25));
#47099=CARTESIAN_POINT('Origin',(4.2500000000001,12.2864158290368,28.25));
#47100=CARTESIAN_POINT('',(4.00000000000011,12.2864158290368,31.75));
#47101=CARTESIAN_POINT('',(4.,12.2864158290368,-1.41439491064064E-14));
#47102=CARTESIAN_POINT('',(4.25000000000011,12.2864158290368,32.));
#47103=CARTESIAN_POINT('Origin',(4.25000000000011,12.2864158290368,31.75));
#47104=CARTESIAN_POINT('',(1.11549379091946E-13,12.2864158290368,32.));
#47105=CARTESIAN_POINT('',(8.00000000000014,12.2864158290368,40.25));
#47106=CARTESIAN_POINT('',(8.00000000000015,12.2864158290368,42.2246586690696));
#47107=CARTESIAN_POINT('',(8.,12.2864158290368,-2.81098744617789E-14));
#47108=CARTESIAN_POINT('',(7.75000000000014,12.2864158290368,40.));
#47109=CARTESIAN_POINT('Origin',(7.75000000000014,12.2864158290368,40.25));
#47110=CARTESIAN_POINT('',(4.25000000000014,12.2864158290368,40.));
#47111=CARTESIAN_POINT('',(1.39481229802691E-13,12.2864158290368,40.));
#47112=CARTESIAN_POINT('',(4.00000000000014,12.2864158290368,40.25));
#47113=CARTESIAN_POINT('Origin',(4.25000000000014,12.2864158290368,40.25));
#47114=CARTESIAN_POINT('',(4.00000000000015,12.2864158290368,42.7191142657048));
#47115=CARTESIAN_POINT('',(4.,12.2864158290368,-1.41439491064064E-14));
#47116=CARTESIAN_POINT('',(4.27478789613884,12.2864158290368,42.9678785657731));
#47117=CARTESIAN_POINT('Ctrl Pts',(4.27478789613884,12.2864158290368,42.9678785657731));
#47118=CARTESIAN_POINT('Ctrl Pts',(4.20548749139688,12.2864158290368,42.9747729370317));
#47119=CARTESIAN_POINT('Ctrl Pts',(4.13358319687103,12.2864158290368,42.9509225178878));
#47120=CARTESIAN_POINT('Ctrl Pts',(4.03089898418846,12.2864158290368,42.8579914613632));
#47121=CARTESIAN_POINT('Ctrl Pts',(4.00000017659977,12.2864158290368,42.7888799353852));
#47122=CARTESIAN_POINT('Ctrl Pts',(4.00000000000015,12.2864158290368,42.7191142657048));
#47123=CARTESIAN_POINT('',(7.79509330581813,12.2864158290368,42.4705653406402));
#47124=CARTESIAN_POINT('Origin',(0.,12.2864158290368,0.));
#47125=CARTESIAN_POINT('Ctrl Pts',(8.00000000000015,12.2864158290368,42.2246587886424));
#47126=CARTESIAN_POINT('Ctrl Pts',(7.99999984459638,12.2864158290368,42.2828205030766));
#47127=CARTESIAN_POINT('Ctrl Pts',(7.97934638688403,12.2864158290368,42.3399458254619));
#47128=CARTESIAN_POINT('Ctrl Pts',(7.90477349623765,12.2864158290368,42.4294397982628));
#47129=CARTESIAN_POINT('Ctrl Pts',(7.85254658294888,12.2864158290368,42.460020288206));
#47130=CARTESIAN_POINT('Ctrl Pts',(7.79509330581813,12.2864158290368,42.4705653406402));
#47131=CARTESIAN_POINT('',(2.,12.2864158290368,-1.75));
#47132=CARTESIAN_POINT('',(1.74999999999998,12.2864158290368,-2.00000000000002));
#47133=CARTESIAN_POINT('Origin',(1.75,12.2864158290368,-1.75));
#47134=CARTESIAN_POINT('',(-1.75000000000002,12.2864158290368,-1.99999999999998));
#47135=CARTESIAN_POINT('',(-2.11269117840926E-14,12.2864158290368,-2.));
#47136=CARTESIAN_POINT('',(-2.,12.2864158290368,-1.75));
#47137=CARTESIAN_POINT('Origin',(-1.75000000000002,12.2864158290368,-1.74999999999998));
#47138=CARTESIAN_POINT('',(-2.,12.2864158290368,1.75));
#47139=CARTESIAN_POINT('',(-2.,12.2864158290368,1.78023751033836E-16));
#47140=CARTESIAN_POINT('',(-1.74999999999999,12.2864158290368,2.00000000000001));
#47141=CARTESIAN_POINT('Origin',(-1.75,12.2864158290368,1.75));
#47142=CARTESIAN_POINT('',(1.75000000000001,12.2864158290368,1.99999999999999));
#47143=CARTESIAN_POINT('',(7.1609864287201E-15,12.2864158290368,2.));
#47144=CARTESIAN_POINT('',(2.,12.2864158290368,1.75));
#47145=CARTESIAN_POINT('Origin',(1.75,12.2864158290368,1.75));
#47146=CARTESIAN_POINT('',(2.,12.2864158290368,-1.78023751033836E-16));
#47147=CARTESIAN_POINT('',(8.,12.2864158290368,-7.75));
#47148=CARTESIAN_POINT('',(7.74999999999991,12.2864158290368,-8.00000000000008));
#47149=CARTESIAN_POINT('Origin',(7.75,12.2864158290368,-7.75));
#47150=CARTESIAN_POINT('',(4.24999999999992,12.2864158290368,-8.00000000000004));
#47151=CARTESIAN_POINT('',(-8.3973575883269E-14,12.2864158290368,-8.));
#47152=CARTESIAN_POINT('',(3.99999999999992,12.2864158290368,-7.75000000000004));
#47153=CARTESIAN_POINT('Origin',(4.24999999999992,12.2864158290368,-7.75000000000004));
#47154=CARTESIAN_POINT('',(3.99999999999996,12.2864158290368,-4.25000000000004));
#47155=CARTESIAN_POINT('',(4.,12.2864158290368,-4.17197523150838E-14));
#47156=CARTESIAN_POINT('',(4.25,12.2864158290368,-4.));
#47157=CARTESIAN_POINT('Origin',(4.25,12.2864158290368,-4.25));
#47158=CARTESIAN_POINT('',(7.75,12.2864158290368,-4.));
#47159=CARTESIAN_POINT('',(-1.78023751033836E-16,12.2864158290368,-4.));
#47160=CARTESIAN_POINT('',(8.,12.2864158290368,-4.25));
#47161=CARTESIAN_POINT('Origin',(7.75,12.2864158290368,-4.25));
#47162=CARTESIAN_POINT('',(8.,12.2864158290368,1.78023751033836E-16));
#47163=CARTESIAN_POINT('',(14.,12.2864158290368,-13.75));
#47164=CARTESIAN_POINT('',(13.7499999999999,12.2864158290368,-14.0000000000001));
#47165=CARTESIAN_POINT('Origin',(13.75,12.2864158290368,-13.75));
#47166=CARTESIAN_POINT('',(10.2499999999999,12.2864158290368,-14.0000000000001));
#47167=CARTESIAN_POINT('',(-1.46820239982445E-13,12.2864158290368,-14.));
#47168=CARTESIAN_POINT('',(9.99999999999986,12.2864158290368,-13.7500000000001));
#47169=CARTESIAN_POINT('Origin',(10.2499999999999,12.2864158290368,-13.7500000000001));
#47170=CARTESIAN_POINT('',(9.99999999999989,12.2864158290368,-10.2500000000001));
#47171=CARTESIAN_POINT('',(10.,12.2864158290368,-1.0456641641426E-13));
#47172=CARTESIAN_POINT('',(10.25,12.2864158290368,-10.));
#47173=CARTESIAN_POINT('Origin',(10.25,12.2864158290368,-10.25));
#47174=CARTESIAN_POINT('',(13.75,12.2864158290368,-10.));
#47175=CARTESIAN_POINT('',(-1.78023751033836E-16,12.2864158290368,-10.));
#47176=CARTESIAN_POINT('',(14.,12.2864158290368,-10.25));
#47177=CARTESIAN_POINT('Origin',(13.75,12.2864158290368,-10.25));
#47178=CARTESIAN_POINT('',(14.,12.2864158290368,1.78023751033836E-16));
#47179=CARTESIAN_POINT('',(20.,12.2864158290368,-19.75));
#47180=CARTESIAN_POINT('',(19.7499999999998,12.2864158290368,-20.0000000000002));
#47181=CARTESIAN_POINT('Origin',(19.75,12.2864158290368,-19.75));
#47182=CARTESIAN_POINT('',(16.2499999999998,12.2864158290368,-20.0000000000002));
#47183=CARTESIAN_POINT('',(-2.09666904081622E-13,12.2864158290368,-20.));
#47184=CARTESIAN_POINT('',(15.9999999999998,12.2864158290368,-19.7500000000002));
#47185=CARTESIAN_POINT('Origin',(16.2499999999998,12.2864158290368,-19.7500000000002));
#47186=CARTESIAN_POINT('',(15.9999999999998,12.2864158290368,-16.2500000000002));
#47187=CARTESIAN_POINT('',(16.,12.2864158290368,-1.67413080513437E-13));
#47188=CARTESIAN_POINT('',(16.25,12.2864158290368,-16.));
#47189=CARTESIAN_POINT('Origin',(16.25,12.2864158290368,-16.25));
#47190=CARTESIAN_POINT('',(19.75,12.2864158290368,-16.));
#47191=CARTESIAN_POINT('',(-1.78023751033836E-16,12.2864158290368,-16.));
#47192=CARTESIAN_POINT('',(20.,12.2864158290368,-16.25));
#47193=CARTESIAN_POINT('Origin',(19.75,12.2864158290368,-16.25));
#47194=CARTESIAN_POINT('',(20.,12.2864158290368,1.78023751033836E-16));
#47195=CARTESIAN_POINT('',(26.,12.2864158290368,-25.75));
#47196=CARTESIAN_POINT('',(25.7499999999997,12.2864158290368,-26.0000000000003));
#47197=CARTESIAN_POINT('Origin',(25.75,12.2864158290368,-25.75));
#47198=CARTESIAN_POINT('',(22.2499999999997,12.2864158290368,-26.0000000000002));
#47199=CARTESIAN_POINT('',(-2.72513568180798E-13,12.2864158290368,-26.));
#47200=CARTESIAN_POINT('',(21.9999999999997,12.2864158290368,-25.7500000000002));
#47201=CARTESIAN_POINT('Origin',(22.2499999999997,12.2864158290368,-25.7500000000002));
#47202=CARTESIAN_POINT('',(21.9999999999998,12.2864158290368,-22.2500000000002));
#47203=CARTESIAN_POINT('',(22.,12.2864158290368,-2.30259744612613E-13));
#47204=CARTESIAN_POINT('',(22.25,12.2864158290368,-22.));
#47205=CARTESIAN_POINT('Origin',(22.25,12.2864158290368,-22.25));
#47206=CARTESIAN_POINT('',(25.75,12.2864158290368,-22.));
#47207=CARTESIAN_POINT('',(-1.78023751033836E-16,12.2864158290368,-22.));
#47208=CARTESIAN_POINT('',(26.,12.2864158290368,-22.25));
#47209=CARTESIAN_POINT('Origin',(25.75,12.2864158290368,-22.25));
#47210=CARTESIAN_POINT('',(26.,12.2864158290368,1.78023751033836E-16));
#47211=CARTESIAN_POINT('',(31.9348557097313,12.2864158290368,-29.063334130802));
#47212=CARTESIAN_POINT('',(29.0633341308017,12.2864158290368,-31.9348557097316));
#47213=CARTESIAN_POINT('Origin',(0.,12.2864158290368,0.));
#47214=CARTESIAN_POINT('',(28.8949819546429,12.2864158290368,-32.0000000000003));
#47215=CARTESIAN_POINT('Origin',(28.9057035984283,12.2864158290367,-31.7773184452849));
#47216=CARTESIAN_POINT('',(28.2499999999997,12.2864158290368,-32.0000000000003));
#47217=CARTESIAN_POINT('',(-3.35360232279975E-13,12.2864158290368,-32.));
#47218=CARTESIAN_POINT('',(27.9999999999997,12.2864158290368,-31.7500000000003));
#47219=CARTESIAN_POINT('Origin',(28.2499999999997,12.2864158290368,-31.7500000000003));
#47220=CARTESIAN_POINT('',(27.9999999999997,12.2864158290368,-28.2500000000003));
#47221=CARTESIAN_POINT('',(28.,12.2864158290368,-2.93106408711789E-13));
#47222=CARTESIAN_POINT('',(28.25,12.2864158290368,-28.));
#47223=CARTESIAN_POINT('Origin',(28.25,12.2864158290368,-28.25));
#47224=CARTESIAN_POINT('',(31.75,12.2864158290368,-28.));
#47225=CARTESIAN_POINT('',(-1.78023751033836E-16,12.2864158290368,-28.));
#47226=CARTESIAN_POINT('',(32.,12.2864158290368,-28.25));
#47227=CARTESIAN_POINT('Origin',(31.75,12.2864158290368,-28.25));
#47228=CARTESIAN_POINT('',(32.,12.2864158290368,-28.8949819546432));
#47229=CARTESIAN_POINT('',(32.,12.2864158290368,1.78023751033836E-16));
#47230=CARTESIAN_POINT('Origin',(31.777318445275,12.2864158290367,-28.9057035984243));
#47231=CARTESIAN_POINT('',(29.0633341308021,12.2864158290368,31.9348557097312));
#47232=CARTESIAN_POINT('',(28.8949819546433,12.2864158290368,31.9999999999999));
#47233=CARTESIAN_POINT('Origin',(28.9057035984279,12.2864158290367,31.7773184452836));
#47234=CARTESIAN_POINT('',(31.9348557097313,12.2864158290368,29.063334130802));
#47235=CARTESIAN_POINT('Origin',(0.,12.2864158290368,0.));
#47236=CARTESIAN_POINT('',(32.,12.2864158290368,28.8949819546432));
#47237=CARTESIAN_POINT('Origin',(31.777318445275,12.2864158290367,28.9057035984243));
#47238=CARTESIAN_POINT('',(32.,12.2864158290368,28.25));
#47239=CARTESIAN_POINT('',(32.,12.2864158290368,-1.78023751033836E-16));
#47240=CARTESIAN_POINT('',(31.75,12.2864158290368,28.));
#47241=CARTESIAN_POINT('Origin',(31.75,12.2864158290368,28.25));
#47242=CARTESIAN_POINT('',(28.25,12.2864158290368,28.));
#47243=CARTESIAN_POINT('',(-1.78023751033836E-16,12.2864158290368,28.));
#47244=CARTESIAN_POINT('',(28.0000000000001,12.2864158290368,28.2499999999999));
#47245=CARTESIAN_POINT('Origin',(28.25,12.2864158290368,28.25));
#47246=CARTESIAN_POINT('',(28.0000000000001,12.2864158290368,31.7499999999999));
#47247=CARTESIAN_POINT('',(28.,12.2864158290368,-9.79395012386416E-14));
#47248=CARTESIAN_POINT('',(28.2500000000001,12.2864158290368,31.9999999999999));
#47249=CARTESIAN_POINT('Origin',(28.2500000000001,12.2864158290368,31.7499999999999));
#47250=CARTESIAN_POINT('',(1.11549379091946E-13,12.2864158290368,32.));
#47251=CARTESIAN_POINT('',(25.7500000000001,12.2864158290368,25.9999999999999));
#47252=CARTESIAN_POINT('',(22.2500000000001,12.2864158290368,25.9999999999999));
#47253=CARTESIAN_POINT('',(9.06004910588876E-14,12.2864158290368,26.));
#47254=CARTESIAN_POINT('',(26.,12.2864158290368,25.75));
#47255=CARTESIAN_POINT('Origin',(25.75,12.2864158290368,25.75));
#47256=CARTESIAN_POINT('',(26.,12.2864158290368,22.25));
#47257=CARTESIAN_POINT('',(26.,12.2864158290368,-1.78023751033836E-16));
#47258=CARTESIAN_POINT('',(25.75,12.2864158290368,22.));
#47259=CARTESIAN_POINT('Origin',(25.75,12.2864158290368,22.25));
#47260=CARTESIAN_POINT('',(22.25,12.2864158290368,22.));
#47261=CARTESIAN_POINT('',(-1.78023751033836E-16,12.2864158290368,22.));
#47262=CARTESIAN_POINT('',(22.0000000000001,12.2864158290368,22.2499999999999));
#47263=CARTESIAN_POINT('Origin',(22.25,12.2864158290368,22.25));
#47264=CARTESIAN_POINT('',(22.0000000000001,12.2864158290368,25.7499999999999));
#47265=CARTESIAN_POINT('',(22.,12.2864158290368,-7.69906132055828E-14));
#47266=CARTESIAN_POINT('Origin',(22.2500000000001,12.2864158290368,25.7499999999999));
#47267=CARTESIAN_POINT('',(19.7500000000001,12.2864158290368,19.9999999999999));
#47268=CARTESIAN_POINT('',(16.2500000000001,12.2864158290368,20.));
#47269=CARTESIAN_POINT('',(6.96516030258289E-14,12.2864158290368,20.));
#47270=CARTESIAN_POINT('',(20.,12.2864158290368,19.75));
#47271=CARTESIAN_POINT('Origin',(19.75,12.2864158290368,19.75));
#47272=CARTESIAN_POINT('',(20.,12.2864158290368,16.25));
#47273=CARTESIAN_POINT('',(20.,12.2864158290368,-1.78023751033836E-16));
#47274=CARTESIAN_POINT('',(19.75,12.2864158290368,16.));
#47275=CARTESIAN_POINT('Origin',(19.75,12.2864158290368,16.25));
#47276=CARTESIAN_POINT('',(16.25,12.2864158290368,16.));
#47277=CARTESIAN_POINT('',(-1.78023751033836E-16,12.2864158290368,16.));
#47278=CARTESIAN_POINT('',(16.0000000000001,12.2864158290368,16.2499999999999));
#47279=CARTESIAN_POINT('Origin',(16.25,12.2864158290368,16.25));
#47280=CARTESIAN_POINT('',(16.0000000000001,12.2864158290368,19.7499999999999));
#47281=CARTESIAN_POINT('',(16.,12.2864158290368,-5.6041725172524E-14));
#47282=CARTESIAN_POINT('Origin',(16.2500000000001,12.2864158290368,19.7499999999999));
#47283=CARTESIAN_POINT('',(13.75,12.2864158290368,14.));
#47284=CARTESIAN_POINT('',(10.25,12.2864158290368,14.));
#47285=CARTESIAN_POINT('',(4.870271499277E-14,12.2864158290368,14.));
#47286=CARTESIAN_POINT('',(14.,12.2864158290368,13.75));
#47287=CARTESIAN_POINT('Origin',(13.75,12.2864158290368,13.75));
#47288=CARTESIAN_POINT('',(14.,12.2864158290368,10.25));
#47289=CARTESIAN_POINT('',(14.,12.2864158290368,-1.78023751033836E-16));
#47290=CARTESIAN_POINT('',(13.75,12.2864158290368,10.));
#47291=CARTESIAN_POINT('Origin',(13.75,12.2864158290368,10.25));
#47292=CARTESIAN_POINT('',(10.25,12.2864158290368,10.));
#47293=CARTESIAN_POINT('',(-1.78023751033836E-16,12.2864158290368,10.));
#47294=CARTESIAN_POINT('',(10.,12.2864158290368,10.25));
#47295=CARTESIAN_POINT('Origin',(10.25,12.2864158290368,10.25));
#47296=CARTESIAN_POINT('',(10.,12.2864158290368,13.75));
#47297=CARTESIAN_POINT('',(10.,12.2864158290368,-3.50928371394652E-14));
#47298=CARTESIAN_POINT('Origin',(10.25,12.2864158290368,13.75));
#47299=CARTESIAN_POINT('',(7.75000000000003,12.2864158290368,7.99999999999997));
#47300=CARTESIAN_POINT('',(4.25000000000003,12.2864158290368,7.99999999999998));
#47301=CARTESIAN_POINT('',(2.77538269597112E-14,12.2864158290368,8.));
#47302=CARTESIAN_POINT('',(8.,12.2864158290368,7.75));
#47303=CARTESIAN_POINT('Origin',(7.75,12.2864158290368,7.75));
#47304=CARTESIAN_POINT('',(8.,12.2864158290368,4.25));
#47305=CARTESIAN_POINT('',(8.,12.2864158290368,-1.78023751033836E-16));
#47306=CARTESIAN_POINT('',(7.75,12.2864158290368,4.));
#47307=CARTESIAN_POINT('Origin',(7.75,12.2864158290368,4.25));
#47308=CARTESIAN_POINT('',(4.25,12.2864158290368,4.));
#47309=CARTESIAN_POINT('',(-1.78023751033836E-16,12.2864158290368,4.));
#47310=CARTESIAN_POINT('',(4.00000000000001,12.2864158290368,4.24999999999999));
#47311=CARTESIAN_POINT('Origin',(4.25,12.2864158290368,4.25));
#47312=CARTESIAN_POINT('',(4.00000000000003,12.2864158290368,7.74999999999999));
#47313=CARTESIAN_POINT('',(4.,12.2864158290368,-1.41439491064064E-14));
#47314=CARTESIAN_POINT('Origin',(4.25000000000003,12.2864158290368,7.74999999999998));
#47315=CARTESIAN_POINT('',(14.,12.2864158290368,1.75));
#47316=CARTESIAN_POINT('',(14.,12.2864158290368,-1.75));
#47317=CARTESIAN_POINT('',(14.,12.2864158290368,-1.78023751033836E-16));
#47318=CARTESIAN_POINT('',(13.75,12.2864158290368,-2.));
#47319=CARTESIAN_POINT('Origin',(13.75,12.2864158290368,-1.75));
#47320=CARTESIAN_POINT('',(10.25,12.2864158290368,-2.));
#47321=CARTESIAN_POINT('',(-1.78023751033836E-16,12.2864158290368,-2.));
#47322=CARTESIAN_POINT('',(10.,12.2864158290368,-1.75));
#47323=CARTESIAN_POINT('Origin',(10.25,12.2864158290368,-1.75));
#47324=CARTESIAN_POINT('',(10.,12.2864158290368,1.75));
#47325=CARTESIAN_POINT('',(10.,12.2864158290368,-1.78023751033836E-16));
#47326=CARTESIAN_POINT('',(10.25,12.2864158290368,2.));
#47327=CARTESIAN_POINT('Origin',(10.25,12.2864158290368,1.75));
#47328=CARTESIAN_POINT('',(13.75,12.2864158290368,2.));
#47329=CARTESIAN_POINT('',(-1.78023751033836E-16,12.2864158290368,2.));
#47330=CARTESIAN_POINT('Origin',(13.75,12.2864158290368,1.75));
#47331=CARTESIAN_POINT('',(8.,12.2864158290368,1.75));
#47332=CARTESIAN_POINT('',(8.,12.2864158290368,-1.75));
#47333=CARTESIAN_POINT('',(8.,12.2864158290368,-1.78023751033836E-16));
#47334=CARTESIAN_POINT('',(7.75,12.2864158290368,-2.));
#47335=CARTESIAN_POINT('Origin',(7.75,12.2864158290368,-1.75));
#47336=CARTESIAN_POINT('',(4.25,12.2864158290368,-2.));
#47337=CARTESIAN_POINT('',(-1.78023751033836E-16,12.2864158290368,-2.));
#47338=CARTESIAN_POINT('',(4.,12.2864158290368,-1.75));
#47339=CARTESIAN_POINT('Origin',(4.25,12.2864158290368,-1.75));
#47340=CARTESIAN_POINT('',(4.,12.2864158290368,1.75));
#47341=CARTESIAN_POINT('',(4.,12.2864158290368,-1.78023751033836E-16));
#47342=CARTESIAN_POINT('',(4.25,12.2864158290368,2.));
#47343=CARTESIAN_POINT('Origin',(4.25,12.2864158290368,1.75));
#47344=CARTESIAN_POINT('',(7.75,12.2864158290368,2.));
#47345=CARTESIAN_POINT('',(-1.78023751033836E-16,12.2864158290368,2.));
#47346=CARTESIAN_POINT('Origin',(7.75,12.2864158290368,1.75));
#47347=CARTESIAN_POINT('',(20.,12.2864158290368,1.75));
#47348=CARTESIAN_POINT('',(20.,12.2864158290368,-1.75));
#47349=CARTESIAN_POINT('',(20.,12.2864158290368,-1.78023751033836E-16));
#47350=CARTESIAN_POINT('',(19.75,12.2864158290368,-2.));
#47351=CARTESIAN_POINT('Origin',(19.75,12.2864158290368,-1.75));
#47352=CARTESIAN_POINT('',(16.25,12.2864158290368,-2.));
#47353=CARTESIAN_POINT('',(-1.78023751033836E-16,12.2864158290368,-2.));
#47354=CARTESIAN_POINT('',(16.,12.2864158290368,-1.75));
#47355=CARTESIAN_POINT('Origin',(16.25,12.2864158290368,-1.75));
#47356=CARTESIAN_POINT('',(16.,12.2864158290368,1.75));
#47357=CARTESIAN_POINT('',(16.,12.2864158290368,-1.78023751033836E-16));
#47358=CARTESIAN_POINT('',(16.25,12.2864158290368,2.));
#47359=CARTESIAN_POINT('Origin',(16.25,12.2864158290368,1.75));
#47360=CARTESIAN_POINT('',(19.75,12.2864158290368,2.));
#47361=CARTESIAN_POINT('',(-1.78023751033836E-16,12.2864158290368,2.));
#47362=CARTESIAN_POINT('Origin',(19.75,12.2864158290368,1.75));
#47363=CARTESIAN_POINT('',(26.,12.2864158290368,1.75));
#47364=CARTESIAN_POINT('',(26.,12.2864158290368,-1.75));
#47365=CARTESIAN_POINT('',(26.,12.2864158290368,-1.78023751033836E-16));
#47366=CARTESIAN_POINT('',(25.75,12.2864158290368,-2.));
#47367=CARTESIAN_POINT('Origin',(25.75,12.2864158290368,-1.75));
#47368=CARTESIAN_POINT('',(22.25,12.2864158290368,-2.));
#47369=CARTESIAN_POINT('',(-1.78023751033836E-16,12.2864158290368,-2.));
#47370=CARTESIAN_POINT('',(22.,12.2864158290368,-1.75));
#47371=CARTESIAN_POINT('Origin',(22.25,12.2864158290368,-1.75));
#47372=CARTESIAN_POINT('',(22.,12.2864158290368,1.75));
#47373=CARTESIAN_POINT('',(22.,12.2864158290368,-1.78023751033836E-16));
#47374=CARTESIAN_POINT('',(22.25,12.2864158290368,2.));
#47375=CARTESIAN_POINT('Origin',(22.25,12.2864158290368,1.75));
#47376=CARTESIAN_POINT('',(25.75,12.2864158290368,2.));
#47377=CARTESIAN_POINT('',(-1.78023751033836E-16,12.2864158290368,2.));
#47378=CARTESIAN_POINT('Origin',(25.75,12.2864158290368,1.75));
#47379=CARTESIAN_POINT('',(32.,12.2864158290368,1.75));
#47380=CARTESIAN_POINT('',(32.,12.2864158290368,-1.75));
#47381=CARTESIAN_POINT('',(32.,12.2864158290368,-1.78023751033836E-16));
#47382=CARTESIAN_POINT('',(31.75,12.2864158290368,-2.));
#47383=CARTESIAN_POINT('Origin',(31.75,12.2864158290368,-1.75));
#47384=CARTESIAN_POINT('',(28.25,12.2864158290368,-2.));
#47385=CARTESIAN_POINT('',(-1.78023751033836E-16,12.2864158290368,-2.));
#47386=CARTESIAN_POINT('',(28.,12.2864158290368,-1.75));
#47387=CARTESIAN_POINT('Origin',(28.25,12.2864158290368,-1.75));
#47388=CARTESIAN_POINT('',(28.,12.2864158290368,1.75));
#47389=CARTESIAN_POINT('',(28.,12.2864158290368,-1.78023751033836E-16));
#47390=CARTESIAN_POINT('',(28.25,12.2864158290368,2.));
#47391=CARTESIAN_POINT('Origin',(28.25,12.2864158290368,1.75));
#47392=CARTESIAN_POINT('',(31.75,12.2864158290368,2.));
#47393=CARTESIAN_POINT('',(-1.78023751033836E-16,12.2864158290368,2.));
#47394=CARTESIAN_POINT('Origin',(31.75,12.2864158290368,1.75));
#47395=CARTESIAN_POINT('',(38.,12.2864158290368,1.75));
#47396=CARTESIAN_POINT('',(38.,12.2864158290368,-1.75));
#47397=CARTESIAN_POINT('',(38.,12.2864158290368,-1.78023751033836E-16));
#47398=CARTESIAN_POINT('',(37.75,12.2864158290368,-2.));
#47399=CARTESIAN_POINT('Origin',(37.75,12.2864158290368,-1.75));
#47400=CARTESIAN_POINT('',(34.25,12.2864158290368,-2.));
#47401=CARTESIAN_POINT('',(-1.78023751033836E-16,12.2864158290368,-2.));
#47402=CARTESIAN_POINT('',(34.,12.2864158290368,-1.75));
#47403=CARTESIAN_POINT('Origin',(34.25,12.2864158290368,-1.75));
#47404=CARTESIAN_POINT('',(34.,12.2864158290368,1.75));
#47405=CARTESIAN_POINT('',(34.,12.2864158290368,-1.78023751033836E-16));
#47406=CARTESIAN_POINT('',(34.25,12.2864158290368,2.));
#47407=CARTESIAN_POINT('Origin',(34.25,12.2864158290368,1.75));
#47408=CARTESIAN_POINT('',(37.75,12.2864158290368,2.));
#47409=CARTESIAN_POINT('',(-1.78023751033836E-16,12.2864158290368,2.));
#47410=CARTESIAN_POINT('Origin',(37.75,12.2864158290368,1.75));
#47411=CARTESIAN_POINT('Origin',(1.75,12.2864158290368,1.75));
#47412=CARTESIAN_POINT('',(2.,12.2864158290368,1.75));
#47413=CARTESIAN_POINT('',(1.75000000000001,12.2864158290368,1.99999999999999));
#47414=CARTESIAN_POINT('Origin',(2.,12.2864158290368,-1.78023751033836E-16));
#47415=CARTESIAN_POINT('',(2.,12.2864158290368,-1.75));
#47416=CARTESIAN_POINT('Origin',(8.,12.2864158290368,-1.78023751033836E-16));
#47417=CARTESIAN_POINT('',(8.,12.2864158290368,-1.75));
#47418=CARTESIAN_POINT('',(8.,12.2864158290368,1.75));
#47419=CARTESIAN_POINT('Origin',(4.,12.2864158290368,-1.78023751033836E-16));
#47420=CARTESIAN_POINT('',(4.,12.2864158290368,-1.75));
#47421=CARTESIAN_POINT('',(4.,12.2864158290368,1.75));
#47422=CARTESIAN_POINT('Origin',(7.75,12.2864158290368,1.75));
#47423=CARTESIAN_POINT('',(7.75,12.2864158290368,2.));
#47424=CARTESIAN_POINT('Origin',(4.25,12.2864158290368,1.75));
#47425=CARTESIAN_POINT('',(4.25,12.2864158290368,2.));
#47426=CARTESIAN_POINT('Origin',(-1.78023751033836E-16,12.2864158290368,
2.));
#47427=CARTESIAN_POINT('Origin',(40.,12.2864158290368,-1.78023751033836E-16));
#47428=CARTESIAN_POINT('',(40.,12.2864158290368,-1.75));
#47429=CARTESIAN_POINT('',(40.,12.2864158290368,1.75));
#47430=CARTESIAN_POINT('Origin',(40.25,12.2864158290368,1.75));
#47431=CARTESIAN_POINT('',(40.25,12.2864158290368,2.));
#47432=CARTESIAN_POINT('Origin',(-1.78023751033836E-16,12.2864158290368,
2.));
#47433=CARTESIAN_POINT('',(42.8953043480232,13.685332956652,1.97557953310508));
#47434=CARTESIAN_POINT('Origin',(38.,12.2864158290368,-1.78023751033836E-16));
#47435=CARTESIAN_POINT('',(38.,12.2864158290368,-1.75));
#47436=CARTESIAN_POINT('',(38.,12.2864158290368,1.75));
#47437=CARTESIAN_POINT('Origin',(34.,12.2864158290368,-1.78023751033836E-16));
#47438=CARTESIAN_POINT('',(34.,12.2864158290368,-1.75));
#47439=CARTESIAN_POINT('',(34.,12.2864158290368,1.75));
#47440=CARTESIAN_POINT('Origin',(37.75,12.2864158290368,1.75));
#47441=CARTESIAN_POINT('',(37.75,12.2864158290368,2.));
#47442=CARTESIAN_POINT('Origin',(34.25,12.2864158290368,1.75));
#47443=CARTESIAN_POINT('',(34.25,12.2864158290368,2.));
#47444=CARTESIAN_POINT('Origin',(-1.78023751033836E-16,12.2864158290368,
2.));
#47445=CARTESIAN_POINT('Origin',(32.,12.2864158290368,-1.78023751033836E-16));
#47446=CARTESIAN_POINT('',(32.,12.2864158290368,-1.75));
#47447=CARTESIAN_POINT('',(32.,12.2864158290368,1.75));
#47448=CARTESIAN_POINT('Origin',(28.,12.2864158290368,-1.78023751033836E-16));
#47449=CARTESIAN_POINT('',(28.,12.2864158290368,-1.75));
#47450=CARTESIAN_POINT('',(28.,12.2864158290368,1.75));
#47451=CARTESIAN_POINT('Origin',(31.75,12.2864158290368,1.75));
#47452=CARTESIAN_POINT('',(31.75,12.2864158290368,2.));
#47453=CARTESIAN_POINT('Origin',(28.25,12.2864158290368,1.75));
#47454=CARTESIAN_POINT('',(28.25,12.2864158290368,2.));
#47455=CARTESIAN_POINT('Origin',(-1.78023751033836E-16,12.2864158290368,
2.));
#47456=CARTESIAN_POINT('Origin',(26.,12.2864158290368,-1.78023751033836E-16));
#47457=CARTESIAN_POINT('',(26.,12.2864158290368,-1.75));
#47458=CARTESIAN_POINT('',(26.,12.2864158290368,1.75));
#47459=CARTESIAN_POINT('Origin',(22.,12.2864158290368,-1.78023751033836E-16));
#47460=CARTESIAN_POINT('',(22.,12.2864158290368,-1.75));
#47461=CARTESIAN_POINT('',(22.,12.2864158290368,1.75));
#47462=CARTESIAN_POINT('Origin',(25.75,12.2864158290368,1.75));
#47463=CARTESIAN_POINT('',(25.75,12.2864158290368,2.));
#47464=CARTESIAN_POINT('Origin',(22.25,12.2864158290368,1.75));
#47465=CARTESIAN_POINT('',(22.25,12.2864158290368,2.));
#47466=CARTESIAN_POINT('Origin',(-1.78023751033836E-16,12.2864158290368,
2.));
#47467=CARTESIAN_POINT('Origin',(20.,12.2864158290368,-1.78023751033836E-16));
#47468=CARTESIAN_POINT('',(20.,12.2864158290368,-1.75));
#47469=CARTESIAN_POINT('',(20.,12.2864158290368,1.75));
#47470=CARTESIAN_POINT('Origin',(16.,12.2864158290368,-1.78023751033836E-16));
#47471=CARTESIAN_POINT('',(16.,12.2864158290368,-1.75));
#47472=CARTESIAN_POINT('',(16.,12.2864158290368,1.75));
#47473=CARTESIAN_POINT('Origin',(19.75,12.2864158290368,1.75));
#47474=CARTESIAN_POINT('',(19.75,12.2864158290368,2.));
#47475=CARTESIAN_POINT('Origin',(16.25,12.2864158290368,1.75));
#47476=CARTESIAN_POINT('',(16.25,12.2864158290368,2.));
#47477=CARTESIAN_POINT('Origin',(-1.78023751033836E-16,12.2864158290368,
2.));
#47478=CARTESIAN_POINT('Origin',(14.,12.2864158290368,-1.78023751033836E-16));
#47479=CARTESIAN_POINT('',(14.,12.2864158290368,-1.75));
#47480=CARTESIAN_POINT('',(14.,12.2864158290368,1.75));
#47481=CARTESIAN_POINT('Origin',(10.,12.2864158290368,-1.78023751033836E-16));
#47482=CARTESIAN_POINT('',(10.,12.2864158290368,-1.75));
#47483=CARTESIAN_POINT('',(10.,12.2864158290368,1.75));
#47484=CARTESIAN_POINT('Origin',(13.75,12.2864158290368,1.75));
#47485=CARTESIAN_POINT('',(13.75,12.2864158290368,2.));
#47486=CARTESIAN_POINT('Origin',(10.25,12.2864158290368,1.75));
#47487=CARTESIAN_POINT('',(10.25,12.2864158290368,2.));
#47488=CARTESIAN_POINT('Origin',(-1.78023751033836E-16,12.2864158290368,
2.));
#47489=CARTESIAN_POINT('Origin',(7.75,12.2864158290368,7.75));
#47490=CARTESIAN_POINT('',(7.75000000000003,12.2864158290368,7.99999999999997));
#47491=CARTESIAN_POINT('',(8.,12.2864158290368,7.75));
#47492=CARTESIAN_POINT('Origin',(8.,12.2864158290368,-1.78023751033836E-16));
#47493=CARTESIAN_POINT('',(8.,12.2864158290368,4.25));
#47494=CARTESIAN_POINT('Origin',(7.75,12.2864158290368,4.25));
#47495=CARTESIAN_POINT('',(7.75,12.2864158290368,4.));
#47496=CARTESIAN_POINT('Origin',(-1.78023751033836E-16,12.2864158290368,
4.));
#47497=CARTESIAN_POINT('',(4.25,12.2864158290368,4.));
#47498=CARTESIAN_POINT('Origin',(4.25,12.2864158290368,4.25));
#47499=CARTESIAN_POINT('',(4.00000000000001,12.2864158290368,4.24999999999999));
#47500=CARTESIAN_POINT('Origin',(31.75,12.2864158290368,7.75));
#47501=CARTESIAN_POINT('',(31.75,12.2864158290368,8.));
#47502=CARTESIAN_POINT('',(32.,12.2864158290368,7.75));
#47503=CARTESIAN_POINT('Origin',(32.,12.2864158290368,-1.78023751033836E-16));
#47504=CARTESIAN_POINT('',(32.,12.2864158290368,4.25));
#47505=CARTESIAN_POINT('Origin',(31.75,12.2864158290368,4.25));
#47506=CARTESIAN_POINT('',(31.75,12.2864158290368,4.));
#47507=CARTESIAN_POINT('Origin',(-1.78023751033836E-16,12.2864158290368,
4.));
#47508=CARTESIAN_POINT('',(28.25,12.2864158290368,4.));
#47509=CARTESIAN_POINT('Origin',(28.25,12.2864158290368,4.25));
#47510=CARTESIAN_POINT('',(28.,12.2864158290368,4.25));
#47511=CARTESIAN_POINT('Origin',(28.,12.2864158290368,-1.78023751033836E-16));
#47512=CARTESIAN_POINT('',(28.,12.2864158290368,7.75));
#47513=CARTESIAN_POINT('Origin',(28.25,12.2864158290368,7.75));
#47514=CARTESIAN_POINT('',(28.25,12.2864158290368,8.));
#47515=CARTESIAN_POINT('Origin',(-1.78023751033836E-16,12.2864158290368,
8.));
#47516=CARTESIAN_POINT('Origin',(37.75,12.2864158290368,7.75));
#47517=CARTESIAN_POINT('',(37.75,12.2864158290368,8.));
#47518=CARTESIAN_POINT('',(38.,12.2864158290368,7.75));
#47519=CARTESIAN_POINT('Origin',(38.,12.2864158290368,-1.78023751033836E-16));
#47520=CARTESIAN_POINT('',(38.,12.2864158290368,4.25));
#47521=CARTESIAN_POINT('Origin',(37.75,12.2864158290368,4.25));
#47522=CARTESIAN_POINT('',(37.75,12.2864158290368,4.));
#47523=CARTESIAN_POINT('Origin',(-1.78023751033836E-16,12.2864158290368,
4.));
#47524=CARTESIAN_POINT('',(34.25,12.2864158290368,4.));
#47525=CARTESIAN_POINT('Origin',(34.25,12.2864158290368,4.25));
#47526=CARTESIAN_POINT('',(34.,12.2864158290368,4.25));
#47527=CARTESIAN_POINT('Origin',(34.,12.2864158290368,-1.78023751033836E-16));
#47528=CARTESIAN_POINT('',(34.,12.2864158290368,7.75));
#47529=CARTESIAN_POINT('Origin',(34.25,12.2864158290368,7.75));
#47530=CARTESIAN_POINT('',(34.25,12.2864158290368,8.));
#47531=CARTESIAN_POINT('Origin',(-1.78023751033836E-16,12.2864158290368,
8.));
#47532=CARTESIAN_POINT('Origin',(-1.78023751033836E-16,12.2864158290368,
4.));
#47533=CARTESIAN_POINT('',(42.7191142657048,13.1257661294523,4.01465091399127));
#47534=CARTESIAN_POINT('',(40.25,12.2864158290368,4.));
#47535=CARTESIAN_POINT('Origin',(40.25,12.2864158290368,4.25));
#47536=CARTESIAN_POINT('',(40.,12.2864158290368,4.25));
#47537=CARTESIAN_POINT('Origin',(40.,12.2864158290368,-1.78023751033836E-16));
#47538=CARTESIAN_POINT('',(40.,12.2864158290368,7.75));
#47539=CARTESIAN_POINT('Origin',(40.25,12.2864158290368,7.75));
#47540=CARTESIAN_POINT('',(40.25,12.2864158290368,8.));
#47541=CARTESIAN_POINT('Origin',(-1.78023751033836E-16,12.2864158290368,
8.));
#47542=CARTESIAN_POINT('',(42.2246585485087,12.2864158290368,8.));
#47543=CARTESIAN_POINT('Origin',(25.75,12.2864158290368,7.75));
#47544=CARTESIAN_POINT('',(25.75,12.2864158290368,8.));
#47545=CARTESIAN_POINT('',(26.,12.2864158290368,7.75));
#47546=CARTESIAN_POINT('Origin',(26.,12.2864158290368,-1.78023751033836E-16));
#47547=CARTESIAN_POINT('',(26.,12.2864158290368,4.25));
#47548=CARTESIAN_POINT('Origin',(25.75,12.2864158290368,4.25));
#47549=CARTESIAN_POINT('',(25.75,12.2864158290368,4.));
#47550=CARTESIAN_POINT('Origin',(-1.78023751033836E-16,12.2864158290368,
4.));
#47551=CARTESIAN_POINT('',(22.25,12.2864158290368,4.));
#47552=CARTESIAN_POINT('Origin',(22.25,12.2864158290368,4.25));
#47553=CARTESIAN_POINT('',(22.,12.2864158290368,4.25));
#47554=CARTESIAN_POINT('Origin',(22.,12.2864158290368,-1.78023751033836E-16));
#47555=CARTESIAN_POINT('',(22.,12.2864158290368,7.75));
#47556=CARTESIAN_POINT('Origin',(22.25,12.2864158290368,7.75));
#47557=CARTESIAN_POINT('',(22.25,12.2864158290368,8.));
#47558=CARTESIAN_POINT('Origin',(-1.78023751033836E-16,12.2864158290368,
8.));
#47559=CARTESIAN_POINT('Origin',(19.75,12.2864158290368,7.75));
#47560=CARTESIAN_POINT('',(19.75,12.2864158290368,8.));
#47561=CARTESIAN_POINT('',(20.,12.2864158290368,7.75));
#47562=CARTESIAN_POINT('Origin',(20.,12.2864158290368,-1.78023751033836E-16));
#47563=CARTESIAN_POINT('',(20.,12.2864158290368,4.25));
#47564=CARTESIAN_POINT('Origin',(19.75,12.2864158290368,4.25));
#47565=CARTESIAN_POINT('',(19.75,12.2864158290368,4.));
#47566=CARTESIAN_POINT('Origin',(-1.78023751033836E-16,12.2864158290368,
4.));
#47567=CARTESIAN_POINT('',(16.25,12.2864158290368,4.));
#47568=CARTESIAN_POINT('Origin',(16.25,12.2864158290368,4.25));
#47569=CARTESIAN_POINT('',(16.,12.2864158290368,4.25));
#47570=CARTESIAN_POINT('Origin',(16.,12.2864158290368,-1.78023751033836E-16));
#47571=CARTESIAN_POINT('',(16.,12.2864158290368,7.75));
#47572=CARTESIAN_POINT('Origin',(16.25,12.2864158290368,7.75));
#47573=CARTESIAN_POINT('',(16.25,12.2864158290368,8.));
#47574=CARTESIAN_POINT('Origin',(-1.78023751033836E-16,12.2864158290368,
8.));
#47575=CARTESIAN_POINT('Origin',(13.75,12.2864158290368,7.75));
#47576=CARTESIAN_POINT('',(13.75,12.2864158290368,8.));
#47577=CARTESIAN_POINT('',(14.,12.2864158290368,7.75));
#47578=CARTESIAN_POINT('Origin',(14.,12.2864158290368,-1.78023751033836E-16));
#47579=CARTESIAN_POINT('',(14.,12.2864158290368,4.25));
#47580=CARTESIAN_POINT('Origin',(13.75,12.2864158290368,4.25));
#47581=CARTESIAN_POINT('',(13.75,12.2864158290368,4.));
#47582=CARTESIAN_POINT('Origin',(-1.78023751033836E-16,12.2864158290368,
4.));
#47583=CARTESIAN_POINT('',(10.25,12.2864158290368,4.));
#47584=CARTESIAN_POINT('Origin',(10.25,12.2864158290368,4.25));
#47585=CARTESIAN_POINT('',(10.,12.2864158290368,4.25));
#47586=CARTESIAN_POINT('Origin',(10.,12.2864158290368,-1.78023751033836E-16));
#47587=CARTESIAN_POINT('',(10.,12.2864158290368,7.75));
#47588=CARTESIAN_POINT('Origin',(10.25,12.2864158290368,7.75));
#47589=CARTESIAN_POINT('',(10.25,12.2864158290368,8.));
#47590=CARTESIAN_POINT('Origin',(-1.78023751033836E-16,12.2864158290368,
8.));
#47591=CARTESIAN_POINT('Origin',(13.75,12.2864158290368,13.75));
#47592=CARTESIAN_POINT('',(13.75,12.2864158290368,14.));
#47593=CARTESIAN_POINT('',(14.,12.2864158290368,13.75));
#47594=CARTESIAN_POINT('Origin',(14.,12.2864158290368,-1.78023751033836E-16));
#47595=CARTESIAN_POINT('',(14.,12.2864158290368,10.25));
#47596=CARTESIAN_POINT('Origin',(13.75,12.2864158290368,10.25));
#47597=CARTESIAN_POINT('',(13.75,12.2864158290368,10.));
#47598=CARTESIAN_POINT('Origin',(-1.78023751033836E-16,12.2864158290368,
10.));
#47599=CARTESIAN_POINT('',(10.25,12.2864158290368,10.));
#47600=CARTESIAN_POINT('Origin',(10.25,12.2864158290368,10.25));
#47601=CARTESIAN_POINT('',(10.,12.2864158290368,10.25));
#47602=CARTESIAN_POINT('Origin',(31.75,12.2864158290368,13.75));
#47603=CARTESIAN_POINT('',(31.75,12.2864158290368,14.));
#47604=CARTESIAN_POINT('',(32.,12.2864158290368,13.75));
#47605=CARTESIAN_POINT('Origin',(32.,12.2864158290368,-1.78023751033836E-16));
#47606=CARTESIAN_POINT('',(32.,12.2864158290368,10.25));
#47607=CARTESIAN_POINT('Origin',(31.75,12.2864158290368,10.25));
#47608=CARTESIAN_POINT('',(31.75,12.2864158290368,10.));
#47609=CARTESIAN_POINT('Origin',(-1.78023751033836E-16,12.2864158290368,
10.));
#47610=CARTESIAN_POINT('',(28.25,12.2864158290368,10.));
#47611=CARTESIAN_POINT('Origin',(28.25,12.2864158290368,10.25));
#47612=CARTESIAN_POINT('',(28.,12.2864158290368,10.25));
#47613=CARTESIAN_POINT('Origin',(28.,12.2864158290368,-1.78023751033836E-16));
#47614=CARTESIAN_POINT('',(28.,12.2864158290368,13.75));
#47615=CARTESIAN_POINT('Origin',(28.25,12.2864158290368,13.75));
#47616=CARTESIAN_POINT('',(28.25,12.2864158290368,14.));
#47617=CARTESIAN_POINT('Origin',(-1.78023751033836E-16,12.2864158290368,
14.));
#47618=CARTESIAN_POINT('Origin',(37.75,12.2864158290368,13.75));
#47619=CARTESIAN_POINT('',(37.75,12.2864158290368,14.));
#47620=CARTESIAN_POINT('',(38.,12.2864158290368,13.75));
#47621=CARTESIAN_POINT('Origin',(38.,12.2864158290368,-1.78023751033836E-16));
#47622=CARTESIAN_POINT('',(38.,12.2864158290368,10.25));
#47623=CARTESIAN_POINT('Origin',(37.75,12.2864158290368,10.25));
#47624=CARTESIAN_POINT('',(37.75,12.2864158290368,10.));
#47625=CARTESIAN_POINT('Origin',(-1.78023751033836E-16,12.2864158290368,
10.));
#47626=CARTESIAN_POINT('',(34.25,12.2864158290368,10.));
#47627=CARTESIAN_POINT('Origin',(34.25,12.2864158290368,10.25));
#47628=CARTESIAN_POINT('',(34.,12.2864158290368,10.25));
#47629=CARTESIAN_POINT('Origin',(34.,12.2864158290368,-1.78023751033836E-16));
#47630=CARTESIAN_POINT('',(34.,12.2864158290368,13.75));
#47631=CARTESIAN_POINT('Origin',(34.25,12.2864158290368,13.75));
#47632=CARTESIAN_POINT('',(34.25,12.2864158290368,14.));
#47633=CARTESIAN_POINT('Origin',(-1.78023751033836E-16,12.2864158290368,
14.));
#47634=CARTESIAN_POINT('Origin',(-1.78023751033836E-16,12.2864158290368,
10.));
#47635=CARTESIAN_POINT('',(41.6884058289697,13.1257661294523,10.0146509139913));
#47636=CARTESIAN_POINT('',(40.25,12.2864158290368,10.));
#47637=CARTESIAN_POINT('Origin',(40.25,12.2864158290368,10.25));
#47638=CARTESIAN_POINT('',(40.,12.2864158290368,10.25));
#47639=CARTESIAN_POINT('Origin',(40.,12.2864158290368,-1.78023751033836E-16));
#47640=CARTESIAN_POINT('',(40.,12.2864158290368,13.75));
#47641=CARTESIAN_POINT('Origin',(40.25,12.2864158290368,13.75));
#47642=CARTESIAN_POINT('',(40.25,12.2864158290368,14.));
#47643=CARTESIAN_POINT('Origin',(-1.78023751033836E-16,12.2864158290368,
14.));
#47644=CARTESIAN_POINT('',(40.668431324313,12.2864158290368,14.));
#47645=CARTESIAN_POINT('Origin',(25.75,12.2864158290368,13.75));
#47646=CARTESIAN_POINT('',(25.75,12.2864158290368,14.));
#47647=CARTESIAN_POINT('',(26.,12.2864158290368,13.75));
#47648=CARTESIAN_POINT('Origin',(26.,12.2864158290368,-1.78023751033836E-16));
#47649=CARTESIAN_POINT('',(26.,12.2864158290368,10.25));
#47650=CARTESIAN_POINT('Origin',(25.75,12.2864158290368,10.25));
#47651=CARTESIAN_POINT('',(25.75,12.2864158290368,10.));
#47652=CARTESIAN_POINT('Origin',(-1.78023751033836E-16,12.2864158290368,
10.));
#47653=CARTESIAN_POINT('',(22.25,12.2864158290368,10.));
#47654=CARTESIAN_POINT('Origin',(22.25,12.2864158290368,10.25));
#47655=CARTESIAN_POINT('',(22.,12.2864158290368,10.25));
#47656=CARTESIAN_POINT('Origin',(22.,12.2864158290368,-1.78023751033836E-16));
#47657=CARTESIAN_POINT('',(22.,12.2864158290368,13.75));
#47658=CARTESIAN_POINT('Origin',(22.25,12.2864158290368,13.75));
#47659=CARTESIAN_POINT('',(22.25,12.2864158290368,14.));
#47660=CARTESIAN_POINT('Origin',(-1.78023751033836E-16,12.2864158290368,
14.));
#47661=CARTESIAN_POINT('Origin',(19.75,12.2864158290368,13.75));
#47662=CARTESIAN_POINT('',(19.75,12.2864158290368,14.));
#47663=CARTESIAN_POINT('',(20.,12.2864158290368,13.75));
#47664=CARTESIAN_POINT('Origin',(20.,12.2864158290368,-1.78023751033836E-16));
#47665=CARTESIAN_POINT('',(20.,12.2864158290368,10.25));
#47666=CARTESIAN_POINT('Origin',(19.75,12.2864158290368,10.25));
#47667=CARTESIAN_POINT('',(19.75,12.2864158290368,10.));
#47668=CARTESIAN_POINT('Origin',(-1.78023751033836E-16,12.2864158290368,
10.));
#47669=CARTESIAN_POINT('',(16.25,12.2864158290368,10.));
#47670=CARTESIAN_POINT('Origin',(16.25,12.2864158290368,10.25));
#47671=CARTESIAN_POINT('',(16.,12.2864158290368,10.25));
#47672=CARTESIAN_POINT('Origin',(16.,12.2864158290368,-1.78023751033836E-16));
#47673=CARTESIAN_POINT('',(16.,12.2864158290368,13.75));
#47674=CARTESIAN_POINT('Origin',(16.25,12.2864158290368,13.75));
#47675=CARTESIAN_POINT('',(16.25,12.2864158290368,14.));
#47676=CARTESIAN_POINT('Origin',(-1.78023751033836E-16,12.2864158290368,
14.));
#47677=CARTESIAN_POINT('Origin',(19.75,12.2864158290368,19.75));
#47678=CARTESIAN_POINT('',(19.7500000000001,12.2864158290368,19.9999999999999));
#47679=CARTESIAN_POINT('',(20.,12.2864158290368,19.75));
#47680=CARTESIAN_POINT('Origin',(20.,12.2864158290368,-1.78023751033836E-16));
#47681=CARTESIAN_POINT('',(20.,12.2864158290368,16.25));
#47682=CARTESIAN_POINT('Origin',(19.75,12.2864158290368,16.25));
#47683=CARTESIAN_POINT('',(19.75,12.2864158290368,16.));
#47684=CARTESIAN_POINT('Origin',(-1.78023751033836E-16,12.2864158290368,
16.));
#47685=CARTESIAN_POINT('',(16.25,12.2864158290368,16.));
#47686=CARTESIAN_POINT('Origin',(16.25,12.2864158290368,16.25));
#47687=CARTESIAN_POINT('',(16.0000000000001,12.2864158290368,16.2499999999999));
#47688=CARTESIAN_POINT('Origin',(31.75,12.2864158290368,19.75));
#47689=CARTESIAN_POINT('',(31.75,12.2864158290368,20.));
#47690=CARTESIAN_POINT('',(32.,12.2864158290368,19.75));
#47691=CARTESIAN_POINT('Origin',(32.,12.2864158290368,-1.78023751033836E-16));
#47692=CARTESIAN_POINT('',(32.,12.2864158290368,16.25));
#47693=CARTESIAN_POINT('Origin',(31.75,12.2864158290368,16.25));
#47694=CARTESIAN_POINT('',(31.75,12.2864158290368,16.));
#47695=CARTESIAN_POINT('Origin',(-1.78023751033836E-16,12.2864158290368,
16.));
#47696=CARTESIAN_POINT('',(28.25,12.2864158290368,16.));
#47697=CARTESIAN_POINT('Origin',(28.25,12.2864158290368,16.25));
#47698=CARTESIAN_POINT('',(28.,12.2864158290368,16.25));
#47699=CARTESIAN_POINT('Origin',(28.,12.2864158290368,-1.78023751033836E-16));
#47700=CARTESIAN_POINT('',(28.,12.2864158290368,19.75));
#47701=CARTESIAN_POINT('Origin',(28.25,12.2864158290368,19.75));
#47702=CARTESIAN_POINT('',(28.25,12.2864158290368,20.));
#47703=CARTESIAN_POINT('Origin',(-1.78023751033836E-16,12.2864158290368,
20.));
#47704=CARTESIAN_POINT('Origin',(37.75,12.2864158290368,19.75));
#47705=CARTESIAN_POINT('',(37.75,12.2864158290368,20.));
#47706=CARTESIAN_POINT('',(38.,12.2864158290368,19.75));
#47707=CARTESIAN_POINT('Origin',(38.,12.2864158290368,-1.78023751033836E-16));
#47708=CARTESIAN_POINT('',(38.,12.2864158290368,16.25));
#47709=CARTESIAN_POINT('Origin',(37.75,12.2864158290368,16.25));
#47710=CARTESIAN_POINT('',(37.75,12.2864158290368,16.));
#47711=CARTESIAN_POINT('Origin',(-1.78023751033836E-16,12.2864158290368,
16.));
#47712=CARTESIAN_POINT('',(34.25,12.2864158290368,16.));
#47713=CARTESIAN_POINT('Origin',(34.25,12.2864158290368,16.25));
#47714=CARTESIAN_POINT('',(34.,12.2864158290368,16.25));
#47715=CARTESIAN_POINT('Origin',(34.,12.2864158290368,-1.78023751033836E-16));
#47716=CARTESIAN_POINT('',(34.,12.2864158290368,19.75));
#47717=CARTESIAN_POINT('Origin',(34.25,12.2864158290368,19.75));
#47718=CARTESIAN_POINT('',(34.25,12.2864158290368,20.));
#47719=CARTESIAN_POINT('Origin',(-1.78023751033836E-16,12.2864158290368,
20.));
#47720=CARTESIAN_POINT('Origin',(40.25,12.2864158290368,16.25));
#47721=CARTESIAN_POINT('',(40.0056233547235,12.6085776053825,16.25));
#47722=CARTESIAN_POINT('Ctrl Pts',(40.0793482375844,12.2864158290368,16.0673035961371));
#47723=CARTESIAN_POINT('Ctrl Pts',(40.0782747058016,12.3565480422212,16.0699814850505));
#47724=CARTESIAN_POINT('Ctrl Pts',(40.0771691950577,12.4264119624119,16.0727383729998));
#47725=CARTESIAN_POINT('Ctrl Pts',(40.0733081216185,12.6605955497748,16.0823639222092));
#47726=CARTESIAN_POINT('Ctrl Pts',(40.0701042972907,12.8415528499508,16.0903466182549));
#47727=CARTESIAN_POINT('Ctrl Pts',(40.0641670032532,13.1125431310101,16.1051218719272));
#47728=CARTESIAN_POINT('Ctrl Pts',(40.0620040696594,13.2027803900921,16.1105020462105));
#47729=CARTESIAN_POINT('Ctrl Pts',(40.0581889988431,13.3348895209949,16.1199846721086));
#47730=CARTESIAN_POINT('Ctrl Pts',(40.0568218233459,13.3783799367944,16.1233818656135));
#47731=CARTESIAN_POINT('Ctrl Pts',(40.0537078613425,13.4637404380091,16.1311160166766));
#47732=CARTESIAN_POINT('Ctrl Pts',(40.0520170589853,13.5056250634705,16.1353143091731));
#47733=CARTESIAN_POINT('Ctrl Pts',(40.04899738295,13.5587458168168,16.1428068245726));
#47734=CARTESIAN_POINT('Ctrl Pts',(40.0481580498808,13.5723272371436,16.144889109673));
#47735=CARTESIAN_POINT('Ctrl Pts',(40.0466112547578,13.5924009701689,16.1487253037969));
#47736=CARTESIAN_POINT('Ctrl Pts',(40.0460481486951,13.5990342650081,16.1501216926189));
#47737=CARTESIAN_POINT('Ctrl Pts',(40.0447488346495,13.6118368064949,16.1533431149319));
#47738=CARTESIAN_POINT('Ctrl Pts',(40.044047369121,13.6180310505434,16.1550821001084));
#47739=CARTESIAN_POINT('Ctrl Pts',(40.0425846077462,13.6261759350463,16.1587072305191));
#47740=CARTESIAN_POINT('Ctrl Pts',(40.0419873813803,13.6290832844388,16.1601872218848));
#47741=CARTESIAN_POINT('Ctrl Pts',(40.041027217053,13.6312274149738,16.1625659968001));
#47742=CARTESIAN_POINT('Ctrl Pts',(40.0408308891948,13.6315882691439,16.1630523736058));
#47743=CARTESIAN_POINT('Ctrl Pts',(40.0404073420094,13.6320902696199,16.1641015895469));
#47744=CARTESIAN_POINT('Ctrl Pts',(40.0401798660478,13.6322298701776,16.1646650639708));
#47745=CARTESIAN_POINT('Ctrl Pts',(40.039745975011,13.6322298701776,16.1657397786927));
#47746=CARTESIAN_POINT('Ctrl Pts',(40.0395184754678,13.63209026962,16.1663032435961));
#47747=CARTESIAN_POINT('Ctrl Pts',(40.0390948434797,13.6315882691441,16.1673524253));
#47748=CARTESIAN_POINT('Ctrl Pts',(40.0388984546609,13.631227414974,16.1678387774944));
#47749=CARTESIAN_POINT('Ctrl Pts',(40.0379379280991,13.6290832844389,16.170217406166));
#47750=CARTESIAN_POINT('Ctrl Pts',(40.0373402104567,13.6261759350462,16.1716971991901));
#47751=CARTESIAN_POINT('Ctrl Pts',(40.0358760723054,13.6180310505433,16.1753217737594));
#47752=CARTESIAN_POINT('Ctrl Pts',(40.0351735590818,13.6118368064948,16.1770603359535));
#47753=CARTESIAN_POINT('Ctrl Pts',(40.0338720779076,13.5990342650081,16.1802808833389));
#47754=CARTESIAN_POINT('Ctrl Pts',(40.0333078481952,13.5924009701688,16.1816768185133));
#47755=CARTESIAN_POINT('Ctrl Pts',(40.0317576499592,13.5723272371435,16.1855116387096));
#47756=CARTESIAN_POINT('Ctrl Pts',(40.0309160107074,13.5587458168168,16.1875929927426));
#47757=CARTESIAN_POINT('Ctrl Pts',(40.0278873018887,13.5056250634705,16.1950818613661));
#47758=CARTESIAN_POINT('Ctrl Pts',(40.0261893448128,13.4637404380091,16.1992772653116));
#47759=CARTESIAN_POINT('Ctrl Pts',(40.0230607286739,13.3783799367945,16.2070055001087));
#47760=CARTESIAN_POINT('Ctrl Pts',(40.0216860514209,13.334889520995,16.2103996649545));
#47761=CARTESIAN_POINT('Ctrl Pts',(40.0178480767769,13.2027803900922,16.2198730439656));
#47762=CARTESIAN_POINT('Ctrl Pts',(40.0156693452537,13.1125431310102,16.2252468402029));
#47763=CARTESIAN_POINT('Ctrl Pts',(40.010575554353,12.881913818907,16.2378050170783));
#47764=CARTESIAN_POINT('Ctrl Pts',(40.0079423726228,12.7414340518508,16.2442908457459));
#47765=CARTESIAN_POINT('Ctrl Pts',(40.0056233547235,12.6085776053825,16.25));
#47766=CARTESIAN_POINT('',(40.,12.2864158290368,16.25));
#47767=CARTESIAN_POINT('Origin',(40.,12.2864158290368,-1.78023751033836E-16));
#47768=CARTESIAN_POINT('',(40.,12.2864158290368,16.263837185609));
#47769=CARTESIAN_POINT('Origin',(25.75,12.2864158290368,19.75));
#47770=CARTESIAN_POINT('',(25.75,12.2864158290368,20.));
#47771=CARTESIAN_POINT('',(26.,12.2864158290368,19.75));
#47772=CARTESIAN_POINT('Origin',(26.,12.2864158290368,-1.78023751033836E-16));
#47773=CARTESIAN_POINT('',(26.,12.2864158290368,16.25));
#47774=CARTESIAN_POINT('Origin',(25.75,12.2864158290368,16.25));
#47775=CARTESIAN_POINT('',(25.75,12.2864158290368,16.));
#47776=CARTESIAN_POINT('Origin',(-1.78023751033836E-16,12.2864158290368,
16.));
#47777=CARTESIAN_POINT('',(22.25,12.2864158290368,16.));
#47778=CARTESIAN_POINT('Origin',(22.25,12.2864158290368,16.25));
#47779=CARTESIAN_POINT('',(22.,12.2864158290368,16.25));
#47780=CARTESIAN_POINT('Origin',(22.,12.2864158290368,-1.78023751033836E-16));
#47781=CARTESIAN_POINT('',(22.,12.2864158290368,19.75));
#47782=CARTESIAN_POINT('Origin',(22.25,12.2864158290368,19.75));
#47783=CARTESIAN_POINT('',(22.25,12.2864158290368,20.));
#47784=CARTESIAN_POINT('Origin',(-1.78023751033836E-16,12.2864158290368,
20.));
#47785=CARTESIAN_POINT('Origin',(31.75,12.2864158290368,25.75));
#47786=CARTESIAN_POINT('',(31.75,12.2864158290368,26.));
#47787=CARTESIAN_POINT('',(32.,12.2864158290368,25.75));
#47788=CARTESIAN_POINT('Origin',(32.,12.2864158290368,-1.78023751033836E-16));
#47789=CARTESIAN_POINT('',(32.,12.2864158290368,22.25));
#47790=CARTESIAN_POINT('Origin',(31.75,12.2864158290368,22.25));
#47791=CARTESIAN_POINT('',(31.75,12.2864158290368,22.));
#47792=CARTESIAN_POINT('Origin',(-1.78023751033836E-16,12.2864158290368,
22.));
#47793=CARTESIAN_POINT('',(28.25,12.2864158290368,22.));
#47794=CARTESIAN_POINT('Origin',(28.25,12.2864158290368,22.25));
#47795=CARTESIAN_POINT('',(28.,12.2864158290368,22.25));
#47796=CARTESIAN_POINT('Origin',(28.,12.2864158290368,-1.78023751033836E-16));
#47797=CARTESIAN_POINT('',(28.,12.2864158290368,25.75));
#47798=CARTESIAN_POINT('Origin',(28.25,12.2864158290368,25.75));
#47799=CARTESIAN_POINT('',(28.25,12.2864158290368,26.));
#47800=CARTESIAN_POINT('Origin',(-1.78023751033836E-16,12.2864158290368,
26.));
#47801=CARTESIAN_POINT('Origin',(-1.78023751033836E-16,12.2864158290368,
22.));
#47802=CARTESIAN_POINT('',(36.7140857763057,13.1257661294523,22.0146509139913));
#47803=CARTESIAN_POINT('',(34.25,12.2864158290368,22.));
#47804=CARTESIAN_POINT('Origin',(34.25,12.2864158290368,22.25));
#47805=CARTESIAN_POINT('',(34.,12.2864158290368,22.25));
#47806=CARTESIAN_POINT('Origin',(34.,12.2864158290368,-1.78023751033836E-16));
#47807=CARTESIAN_POINT('',(34.,12.2864158290368,25.75));
#47808=CARTESIAN_POINT('Origin',(34.25,12.2864158290368,25.75));
#47809=CARTESIAN_POINT('',(34.25,12.2864158290368,26.));
#47810=CARTESIAN_POINT('Origin',(-1.78023751033836E-16,12.2864158290368,
26.));
#47811=CARTESIAN_POINT('',(34.3499696790941,12.2864158290368,26.));
#47812=CARTESIAN_POINT('Origin',(25.75,12.2864158290368,25.75));
#47813=CARTESIAN_POINT('',(25.7500000000001,12.2864158290368,25.9999999999999));
#47814=CARTESIAN_POINT('',(26.,12.2864158290368,25.75));
#47815=CARTESIAN_POINT('Origin',(26.,12.2864158290368,-1.78023751033836E-16));
#47816=CARTESIAN_POINT('',(26.,12.2864158290368,22.25));
#47817=CARTESIAN_POINT('Origin',(25.75,12.2864158290368,22.25));
#47818=CARTESIAN_POINT('',(25.75,12.2864158290368,22.));
#47819=CARTESIAN_POINT('Origin',(-1.78023751033836E-16,12.2864158290368,
22.));
#47820=CARTESIAN_POINT('',(22.25,12.2864158290368,22.));
#47821=CARTESIAN_POINT('Origin',(22.25,12.2864158290368,22.25));
#47822=CARTESIAN_POINT('',(22.0000000000001,12.2864158290368,22.2499999999999));
#47823=CARTESIAN_POINT('Origin',(32.,12.2864158290368,-1.78023751033836E-16));
#47824=CARTESIAN_POINT('',(31.9853490860087,13.1257661294523,28.8949819546432));
#47825=CARTESIAN_POINT('',(32.,12.2864158290368,28.25));
#47826=CARTESIAN_POINT('Origin',(31.75,12.2864158290368,28.25));
#47827=CARTESIAN_POINT('',(31.75,12.2864158290368,28.));
#47828=CARTESIAN_POINT('Origin',(-1.78023751033836E-16,12.2864158290368,
28.));
#47829=CARTESIAN_POINT('',(28.25,12.2864158290368,28.));
#47830=CARTESIAN_POINT('Origin',(28.25,12.2864158290368,28.25));
#47831=CARTESIAN_POINT('',(28.0000000000001,12.2864158290368,28.2499999999999));
#47832=CARTESIAN_POINT('Origin',(0.,12.2864158290368,0.));
#47833=CARTESIAN_POINT('',(31.9348557097313,12.2864158290368,29.063334130802));
#47834=CARTESIAN_POINT('',(29.0633341308021,12.2864158290368,31.9348557097312));
#47835=CARTESIAN_POINT('Origin',(0.,12.2864158290368,0.));
#47836=CARTESIAN_POINT('',(36.9278413898934,12.2864158290368,22.3796096990737));
#47837=CARTESIAN_POINT('',(34.5500621903838,12.2864158290368,25.899915108753));
#47838=CARTESIAN_POINT('Origin',(0.,0.985332996396023,0.));
#47839=CARTESIAN_POINT('Origin',(0.,12.2864158290368,0.));
#47840=CARTESIAN_POINT('',(40.9052877038759,12.2864158290368,13.8300339067963));
#47841=CARTESIAN_POINT('',(41.9311566536833,12.2864158290368,10.309728497117));
#47842=CARTESIAN_POINT('Origin',(0.,12.2864158290368,0.));
#47843=CARTESIAN_POINT('',(42.9678785657731,12.2864158290368,4.27478789613867));
#47844=CARTESIAN_POINT('',(42.4705653406402,12.2864158290368,7.79509330581797));
#47845=CARTESIAN_POINT('Origin',(0.,12.2864158290368,0.));
#47846=CARTESIAN_POINT('',(43.1441104028771,12.2864158290368,1.76015270483962));
#47847=CARTESIAN_POINT('',(43.1441104028771,12.2864158290368,-1.76015270483962));
#47848=CARTESIAN_POINT('Origin',(36.9986552188049,12.7,36.998655218805));
#47849=CARTESIAN_POINT('Origin',(37.0504250996816,11.3029999999998,37.0504250996818));
#47850=CARTESIAN_POINT('Origin',(35.67770796681,9.77899999999976,35.6777079668101));
#47851=CARTESIAN_POINT('Ctrl Pts',(31.9131848054086,13.9651164298679,29.0436118330415));
#47852=CARTESIAN_POINT('Ctrl Pts',(31.9499414151586,13.9651164298679,29.0032233727572));
#47853=CARTESIAN_POINT('Ctrl Pts',(31.970698146778,13.9651164298679,28.9498223452792));
#47854=CARTESIAN_POINT('Ctrl Pts',(31.9706981720174,13.9651164298679,28.8949819546432));
#47855=CARTESIAN_POINT('Ctrl Pts',(31.9348557097313,12.2864158290368,29.063334130802));
#47856=CARTESIAN_POINT('Ctrl Pts',(31.9764885429718,12.2864158290368,29.0175876366816));
#47857=CARTESIAN_POINT('Ctrl Pts',(31.9999999712922,12.2864158290368,28.9571016213001));
#47858=CARTESIAN_POINT('Ctrl Pts',(32.,12.2864158290368,28.8949819546432));
#47859=CARTESIAN_POINT('Ctrl Pts',(36.902782259366,13.9651164298679,22.3644229581353));
#47860=CARTESIAN_POINT('Ctrl Pts',(36.9229108936161,13.9651164298679,22.33120917573));
#47861=CARTESIAN_POINT('Ctrl Pts',(36.9340865284417,13.9651164298679,22.2923331086281));
#47862=CARTESIAN_POINT('Ctrl Pts',(36.9353575668884,13.9651164298679,22.2148970119218));
#47863=CARTESIAN_POINT('Ctrl Pts',(36.9255131230132,13.9651164298679,22.1757260685612));
#47864=CARTESIAN_POINT('Ctrl Pts',(36.887247155596,13.9651164298679,22.1077375132975));
#47865=CARTESIAN_POINT('Ctrl Pts',(36.8590943157985,13.9651164298679,22.0791716683468));
#47866=CARTESIAN_POINT('Ctrl Pts',(36.7921367646116,13.9651164298679,22.0399505487758));
#47867=CARTESIAN_POINT('Ctrl Pts',(36.7532188988514,13.9651164298679,22.0293018538863));
#47868=CARTESIAN_POINT('Ctrl Pts',(36.7140857763057,13.9651164298679,22.0293018279825));
#47869=CARTESIAN_POINT('Ctrl Pts',(36.9278413898934,12.2864158290368,22.3796096990737));
#47870=CARTESIAN_POINT('Ctrl Pts',(36.9506411971848,12.2864158290367,22.3419882773306));
#47871=CARTESIAN_POINT('Ctrl Pts',(36.9633000574054,12.2864158290368,22.2979530583092));
#47872=CARTESIAN_POINT('Ctrl Pts',(36.9647398008015,12.2864158290368,22.2102388654265));
#47873=CARTESIAN_POINT('Ctrl Pts',(36.9535886975365,12.2864158290368,22.1658677743321));
#47874=CARTESIAN_POINT('Ctrl Pts',(36.9102418725233,12.2864158290368,22.088851872103));
#47875=CARTESIAN_POINT('Ctrl Pts',(36.8783504274685,12.2864158290368,22.0564924152445));
#47876=CARTESIAN_POINT('Ctrl Pts',(36.8025009076982,12.2864158290368,22.0120627276042));
#47877=CARTESIAN_POINT('Ctrl Pts',(36.7584147748598,12.2864158290368,22.0000000294023));
#47878=CARTESIAN_POINT('Ctrl Pts',(36.7140857763057,12.2864158290368,22.));
#47879=CARTESIAN_POINT('Ctrl Pts',(34.3499700010595,13.9651164298679,25.9706981720175));
#47880=CARTESIAN_POINT('Ctrl Pts',(34.4187861304546,13.9651164298679,25.9706979880732));
#47881=CARTESIAN_POINT('Ctrl Pts',(34.4851102672943,13.9651164298679,25.937708056334));
#47882=CARTESIAN_POINT('Ctrl Pts',(34.5266166142122,13.9651164298679,25.8823394983482));
#47883=CARTESIAN_POINT('Ctrl Pts',(34.3499700010595,12.2864158290368,26.));
#47884=CARTESIAN_POINT('Ctrl Pts',(34.427922607943,12.2864158290368,25.9999997915583));
#47885=CARTESIAN_POINT('Ctrl Pts',(34.503048351318,12.2864158290368,25.9626305406764));
#47886=CARTESIAN_POINT('Ctrl Pts',(34.5500621903838,12.2864158290368,25.899915108753));
#47887=CARTESIAN_POINT('Ctrl Pts',(40.6684318962847,13.9651164298679,13.9706981720175));
#47888=CARTESIAN_POINT('Ctrl Pts',(40.7143553275644,13.9651164298681,13.9706980493035));
#47889=CARTESIAN_POINT('Ctrl Pts',(40.7596862536608,13.9651164298679,13.9561085301855));
#47890=CARTESIAN_POINT('Ctrl Pts',(40.8342179533944,13.9651164298679,13.9027205260881));
#47891=CARTESIAN_POINT('Ctrl Pts',(40.8627457625389,13.9651164298679,13.8643746603699));
#47892=CARTESIAN_POINT('Ctrl Pts',(40.8775294893371,13.9651164298679,13.8206488842285));
#47893=CARTESIAN_POINT('Ctrl Pts',(40.6684318962847,12.2864158290368,14.));
#47894=CARTESIAN_POINT('Ctrl Pts',(40.7204534177382,12.2864158290369,13.999999860968));
#47895=CARTESIAN_POINT('Ctrl Pts',(40.7718027191552,12.2864158290368,13.9834730289839));
#47896=CARTESIAN_POINT('Ctrl Pts',(40.8562280414979,12.2864158290368,13.92299809727));
#47897=CARTESIAN_POINT('Ctrl Pts',(40.8885419350417,12.2864158290368,13.8795628077707));
#47898=CARTESIAN_POINT('Ctrl Pts',(40.905287703878,12.2864158290368,13.8300339067976));
#47899=CARTESIAN_POINT('Ctrl Pts',(41.9027022873245,13.9651164298679,10.3027323440145));
#47900=CARTESIAN_POINT('Ctrl Pts',(41.9186760059021,13.9651164298679,10.2377641729669));
#47901=CARTESIAN_POINT('Ctrl Pts',(41.9031293119939,13.9651164298679,10.1663047682508));
#47902=CARTESIAN_POINT('Ctrl Pts',(41.8212667500848,13.9651164298679,10.0616797048923));
#47903=CARTESIAN_POINT('Ctrl Pts',(41.7556158681867,13.9651164298679,10.0293018875526));
#47904=CARTESIAN_POINT('Ctrl Pts',(41.6884058289697,13.9651164298679,10.0293018279825));
#47905=CARTESIAN_POINT('Ctrl Pts',(41.9311566536833,12.2864158290368,10.309728497117));
#47906=CARTESIAN_POINT('Ctrl Pts',(41.9492503311142,12.2864158290368,10.2361380476238));
#47907=CARTESIAN_POINT('Ctrl Pts',(41.9316408283577,12.2864158290368,10.1551935604058));
#47908=CARTESIAN_POINT('Ctrl Pts',(41.838909760766,12.2864158290368,10.0366779216436));
#47909=CARTESIAN_POINT('Ctrl Pts',(41.7645408613858,12.2864158290368,10.0000000680338));
#47910=CARTESIAN_POINT('Ctrl Pts',(41.6884058289697,12.2864158290368,10.));
#47911=CARTESIAN_POINT('Ctrl Pts',(42.9387206828063,13.9651164298679,4.27188703695401));
#47912=CARTESIAN_POINT('Ctrl Pts',(42.944807251327,13.9651164298679,4.21070645264771));
#47913=CARTESIAN_POINT('Ctrl Pts',(42.9237511284715,13.9651164298679,4.14722789953976));
#47914=CARTESIAN_POINT('Ctrl Pts',(42.8417116813899,13.9651164298679,4.05657837554767));
#47915=CARTESIAN_POINT('Ctrl Pts',(42.780701491539,13.9651164298679,4.02930198388734));
#47916=CARTESIAN_POINT('Ctrl Pts',(42.7191142657048,13.9651164298679,4.02930182798254));
#47917=CARTESIAN_POINT('Ctrl Pts',(42.9678785657731,12.2864158290368,4.27478789613869));
#47918=CARTESIAN_POINT('Ctrl Pts',(42.9747729370317,12.2864158290368,4.20548749139673));
#47919=CARTESIAN_POINT('Ctrl Pts',(42.9509225178878,12.2864158290368,4.13358319687088));
#47920=CARTESIAN_POINT('Ctrl Pts',(42.8579914613632,12.2864158290368,4.03089898418831));
#47921=CARTESIAN_POINT('Ctrl Pts',(42.7888799353852,12.2864158290368,4.00000017659962));
#47922=CARTESIAN_POINT('Ctrl Pts',(42.7191142657048,12.2864158290368,4.));
#47923=CARTESIAN_POINT('Ctrl Pts',(42.2246587886425,13.9651164298679,7.97069817201746));
#47924=CARTESIAN_POINT('Ctrl Pts',(42.2760024589037,13.9651164298679,7.97069803484342));
#47925=CARTESIAN_POINT('Ctrl Pts',(42.3264320674071,13.9651164298679,7.95246573748483));
#47926=CARTESIAN_POINT('Ctrl Pts',(42.4054379652168,13.9651164298679,7.88663227409805));
#47927=CARTESIAN_POINT('Ctrl Pts',(42.4324354338316,13.9651164298679,7.8405251114426));
#47928=CARTESIAN_POINT('Ctrl Pts',(42.4417449330457,13.9651164298679,7.78980357716687));
#47929=CARTESIAN_POINT('Ctrl Pts',(42.2246587886425,12.2864158290368,8.));
#47930=CARTESIAN_POINT('Ctrl Pts',(42.2828205030766,12.2864158290368,7.99999984459623));
#47931=CARTESIAN_POINT('Ctrl Pts',(42.3399458254619,12.2864158290368,7.97934638688388));
#47932=CARTESIAN_POINT('Ctrl Pts',(42.4294397982628,12.2864158290368,7.9047734962375));
#47933=CARTESIAN_POINT('Ctrl Pts',(42.460020288206,12.2864158290368,7.85254658294873));
#47934=CARTESIAN_POINT('Ctrl Pts',(42.4705653406402,12.2864158290368,7.79509330581798));
#47935=CARTESIAN_POINT('Ctrl Pts',(42.8943150864052,13.9651164298679,1.97069817201746));
#47936=CARTESIAN_POINT('Ctrl Pts',(42.9505876943552,13.9651164298679,1.97069802170299));
#47937=CARTESIAN_POINT('Ctrl Pts',(43.0066025021277,13.9651164298679,1.94811497989962));
#47938=CARTESIAN_POINT('Ctrl Pts',(43.087623624048,13.9651164298679,1.87036492378278));
#47939=CARTESIAN_POINT('Ctrl Pts',(43.1125156264926,13.9651164298679,1.81575705940251));
#47940=CARTESIAN_POINT('Ctrl Pts',(43.1148329294755,13.9651164298679,1.75895827010645));
#47941=CARTESIAN_POINT('Ctrl Pts',(42.8943150864052,12.2864158290368,2.));
#47942=CARTESIAN_POINT('Ctrl Pts',(42.9580603817067,12.2864158290368,1.9999998297209));
#47943=CARTESIAN_POINT('Ctrl Pts',(43.0215128426885,12.2864158290368,1.97441776392027));
#47944=CARTESIAN_POINT('Ctrl Pts',(43.1132899987123,12.2864158290368,1.88634592712818));
#47945=CARTESIAN_POINT('Ctrl Pts',(43.1414855467453,12.2864158290368,1.82448984655272));
#47946=CARTESIAN_POINT('Ctrl Pts',(43.1441104028771,12.2864158290368,1.76015270483966));
#47947=CARTESIAN_POINT('Origin',(1.75,12.2864158290368,-1.75));
#47948=CARTESIAN_POINT('',(1.74999999999998,12.2864158290368,-2.00000000000002));
#47949=CARTESIAN_POINT('Origin',(7.75,12.2864158290368,-1.75));
#47950=CARTESIAN_POINT('',(7.75,12.2864158290368,-2.));
#47951=CARTESIAN_POINT('Origin',(4.25,12.2864158290368,-1.75));
#47952=CARTESIAN_POINT('',(4.25,12.2864158290368,-2.));
#47953=CARTESIAN_POINT('Origin',(-1.78023751033836E-16,12.2864158290368,
-2.));
#47954=CARTESIAN_POINT('Origin',(40.25,12.2864158290368,-1.75));
#47955=CARTESIAN_POINT('',(40.25,12.2864158290368,-2.));
#47956=CARTESIAN_POINT('Origin',(-1.78023751033836E-16,12.2864158290368,
-2.));
#47957=CARTESIAN_POINT('Ctrl Pts',(42.8953043480232,13.685332956652,-1.97557953310508));
#47958=CARTESIAN_POINT('Ctrl Pts',(42.8950103058249,13.2190272474469,-1.98372036445426));
#47959=CARTESIAN_POINT('Ctrl Pts',(42.8946805520389,12.7527215382419,-1.99186060259318));
#47960=CARTESIAN_POINT('Ctrl Pts',(42.8943150864052,12.2864158290368,-2.));
#47961=CARTESIAN_POINT('Origin',(37.75,12.2864158290368,-1.75));
#47962=CARTESIAN_POINT('',(37.75,12.2864158290368,-2.));
#47963=CARTESIAN_POINT('Origin',(34.25,12.2864158290368,-1.75));
#47964=CARTESIAN_POINT('',(34.25,12.2864158290368,-2.));
#47965=CARTESIAN_POINT('Origin',(-1.78023751033836E-16,12.2864158290368,
-2.));
#47966=CARTESIAN_POINT('Origin',(31.75,12.2864158290368,-1.75));
#47967=CARTESIAN_POINT('',(31.75,12.2864158290368,-2.));
#47968=CARTESIAN_POINT('Origin',(28.25,12.2864158290368,-1.75));
#47969=CARTESIAN_POINT('',(28.25,12.2864158290368,-2.));
#47970=CARTESIAN_POINT('Origin',(-1.78023751033836E-16,12.2864158290368,
-2.));
#47971=CARTESIAN_POINT('Origin',(25.75,12.2864158290368,-1.75));
#47972=CARTESIAN_POINT('',(25.75,12.2864158290368,-2.));
#47973=CARTESIAN_POINT('Origin',(22.25,12.2864158290368,-1.75));
#47974=CARTESIAN_POINT('',(22.25,12.2864158290368,-2.));
#47975=CARTESIAN_POINT('Origin',(-1.78023751033836E-16,12.2864158290368,
-2.));
#47976=CARTESIAN_POINT('Origin',(19.75,12.2864158290368,-1.75));
#47977=CARTESIAN_POINT('',(19.75,12.2864158290368,-2.));
#47978=CARTESIAN_POINT('Origin',(16.25,12.2864158290368,-1.75));
#47979=CARTESIAN_POINT('',(16.25,12.2864158290368,-2.));
#47980=CARTESIAN_POINT('Origin',(-1.78023751033836E-16,12.2864158290368,
-2.));
#47981=CARTESIAN_POINT('Origin',(13.75,12.2864158290368,-1.75));
#47982=CARTESIAN_POINT('',(13.75,12.2864158290368,-2.));
#47983=CARTESIAN_POINT('Origin',(10.25,12.2864158290368,-1.75));
#47984=CARTESIAN_POINT('',(10.25,12.2864158290368,-2.));
#47985=CARTESIAN_POINT('Origin',(-1.78023751033836E-16,12.2864158290368,
-2.));
#47986=CARTESIAN_POINT('Origin',(7.75,12.2864158290368,-7.75));
#47987=CARTESIAN_POINT('',(7.74999999999991,12.2864158290368,-8.00000000000008));
#47988=CARTESIAN_POINT('',(8.,12.2864158290368,-7.75));
#47989=CARTESIAN_POINT('Origin',(8.,12.2864158290368,1.78023751033836E-16));
#47990=CARTESIAN_POINT('',(8.,12.2864158290368,-4.25));
#47991=CARTESIAN_POINT('Origin',(7.75,12.2864158290368,-4.25));
#47992=CARTESIAN_POINT('',(7.75,12.2864158290368,-4.));
#47993=CARTESIAN_POINT('Origin',(-1.78023751033836E-16,12.2864158290368,
-4.));
#47994=CARTESIAN_POINT('',(4.25,12.2864158290368,-4.));
#47995=CARTESIAN_POINT('Origin',(4.25,12.2864158290368,-4.25));
#47996=CARTESIAN_POINT('',(3.99999999999996,12.2864158290368,-4.25000000000004));
#47997=CARTESIAN_POINT('Origin',(31.75,12.2864158290368,-7.75));
#47998=CARTESIAN_POINT('',(32.,12.2864158290368,-7.75));
#47999=CARTESIAN_POINT('',(31.75,12.2864158290368,-8.));
#48000=CARTESIAN_POINT('Origin',(32.,12.2864158290368,1.78023751033836E-16));
#48001=CARTESIAN_POINT('',(32.,12.2864158290368,-4.25));
#48002=CARTESIAN_POINT('Origin',(31.75,12.2864158290368,-4.25));
#48003=CARTESIAN_POINT('',(31.75,12.2864158290368,-4.));
#48004=CARTESIAN_POINT('Origin',(-1.78023751033836E-16,12.2864158290368,
-4.));
#48005=CARTESIAN_POINT('',(28.25,12.2864158290368,-4.));
#48006=CARTESIAN_POINT('Origin',(28.25,12.2864158290368,-4.25));
#48007=CARTESIAN_POINT('',(28.,12.2864158290368,-4.25));
#48008=CARTESIAN_POINT('Origin',(28.,12.2864158290368,1.78023751033836E-16));
#48009=CARTESIAN_POINT('',(28.,12.2864158290368,-7.75));
#48010=CARTESIAN_POINT('Origin',(28.25,12.2864158290368,-7.75));
#48011=CARTESIAN_POINT('',(28.25,12.2864158290368,-8.));
#48012=CARTESIAN_POINT('Origin',(-1.78023751033836E-16,12.2864158290368,
-8.));
#48013=CARTESIAN_POINT('Origin',(37.75,12.2864158290368,-7.75));
#48014=CARTESIAN_POINT('',(38.,12.2864158290368,-7.75));
#48015=CARTESIAN_POINT('',(37.75,12.2864158290368,-8.));
#48016=CARTESIAN_POINT('Origin',(38.,12.2864158290368,1.78023751033836E-16));
#48017=CARTESIAN_POINT('',(38.,12.2864158290368,-4.25));
#48018=CARTESIAN_POINT('Origin',(37.75,12.2864158290368,-4.25));
#48019=CARTESIAN_POINT('',(37.75,12.2864158290368,-4.));
#48020=CARTESIAN_POINT('Origin',(-1.78023751033836E-16,12.2864158290368,
-4.));
#48021=CARTESIAN_POINT('',(34.25,12.2864158290368,-4.));
#48022=CARTESIAN_POINT('Origin',(34.25,12.2864158290368,-4.25));
#48023=CARTESIAN_POINT('',(34.,12.2864158290368,-4.25));
#48024=CARTESIAN_POINT('Origin',(34.,12.2864158290368,1.78023751033836E-16));
#48025=CARTESIAN_POINT('',(34.,12.2864158290368,-7.75));
#48026=CARTESIAN_POINT('Origin',(34.25,12.2864158290368,-7.75));
#48027=CARTESIAN_POINT('',(34.25,12.2864158290368,-8.));
#48028=CARTESIAN_POINT('Origin',(-1.78023751033836E-16,12.2864158290368,
-8.));
#48029=CARTESIAN_POINT('Origin',(-1.78023751033836E-16,12.2864158290368,
-4.));
#48030=CARTESIAN_POINT('',(40.25,12.2864158290368,-4.));
#48031=CARTESIAN_POINT('',(42.7191142657048,13.1257661294523,-4.01465091399127));
#48032=CARTESIAN_POINT('Origin',(40.25,12.2864158290368,-4.25));
#48033=CARTESIAN_POINT('',(40.,12.2864158290368,-4.25));
#48034=CARTESIAN_POINT('Origin',(40.,12.2864158290368,1.78023751033836E-16));
#48035=CARTESIAN_POINT('',(40.,12.2864158290368,-7.75));
#48036=CARTESIAN_POINT('Origin',(40.25,12.2864158290368,-7.75));
#48037=CARTESIAN_POINT('',(40.25,12.2864158290368,-8.));
#48038=CARTESIAN_POINT('Origin',(-1.78023751033836E-16,12.2864158290368,
-8.));
#48039=CARTESIAN_POINT('',(42.2246585485087,12.2864158290368,-8.));
#48040=CARTESIAN_POINT('Origin',(25.75,12.2864158290368,-7.75));
#48041=CARTESIAN_POINT('',(26.,12.2864158290368,-7.75));
#48042=CARTESIAN_POINT('',(25.75,12.2864158290368,-8.));
#48043=CARTESIAN_POINT('Origin',(26.,12.2864158290368,1.78023751033836E-16));
#48044=CARTESIAN_POINT('',(26.,12.2864158290368,-4.25));
#48045=CARTESIAN_POINT('Origin',(25.75,12.2864158290368,-4.25));
#48046=CARTESIAN_POINT('',(25.75,12.2864158290368,-4.));
#48047=CARTESIAN_POINT('Origin',(-1.78023751033836E-16,12.2864158290368,
-4.));
#48048=CARTESIAN_POINT('',(22.25,12.2864158290368,-4.));
#48049=CARTESIAN_POINT('Origin',(22.25,12.2864158290368,-4.25));
#48050=CARTESIAN_POINT('',(22.,12.2864158290368,-4.25));
#48051=CARTESIAN_POINT('Origin',(22.,12.2864158290368,1.78023751033836E-16));
#48052=CARTESIAN_POINT('',(22.,12.2864158290368,-7.75));
#48053=CARTESIAN_POINT('Origin',(22.25,12.2864158290368,-7.75));
#48054=CARTESIAN_POINT('',(22.25,12.2864158290368,-8.));
#48055=CARTESIAN_POINT('Origin',(-1.78023751033836E-16,12.2864158290368,
-8.));
#48056=CARTESIAN_POINT('Origin',(19.75,12.2864158290368,-7.75));
#48057=CARTESIAN_POINT('',(20.,12.2864158290368,-7.75));
#48058=CARTESIAN_POINT('',(19.75,12.2864158290368,-8.));
#48059=CARTESIAN_POINT('Origin',(20.,12.2864158290368,1.78023751033836E-16));
#48060=CARTESIAN_POINT('',(20.,12.2864158290368,-4.25));
#48061=CARTESIAN_POINT('Origin',(19.75,12.2864158290368,-4.25));
#48062=CARTESIAN_POINT('',(19.75,12.2864158290368,-4.));
#48063=CARTESIAN_POINT('Origin',(-1.78023751033836E-16,12.2864158290368,
-4.));
#48064=CARTESIAN_POINT('',(16.25,12.2864158290368,-4.));
#48065=CARTESIAN_POINT('Origin',(16.25,12.2864158290368,-4.25));
#48066=CARTESIAN_POINT('',(16.,12.2864158290368,-4.25));
#48067=CARTESIAN_POINT('Origin',(16.,12.2864158290368,1.78023751033836E-16));
#48068=CARTESIAN_POINT('',(16.,12.2864158290368,-7.75));
#48069=CARTESIAN_POINT('Origin',(16.25,12.2864158290368,-7.75));
#48070=CARTESIAN_POINT('',(16.25,12.2864158290368,-8.));
#48071=CARTESIAN_POINT('Origin',(-1.78023751033836E-16,12.2864158290368,
-8.));
#48072=CARTESIAN_POINT('Origin',(13.75,12.2864158290368,-7.75));
#48073=CARTESIAN_POINT('',(14.,12.2864158290368,-7.75));
#48074=CARTESIAN_POINT('',(13.75,12.2864158290368,-8.));
#48075=CARTESIAN_POINT('Origin',(14.,12.2864158290368,1.78023751033836E-16));
#48076=CARTESIAN_POINT('',(14.,12.2864158290368,-4.25));
#48077=CARTESIAN_POINT('Origin',(13.75,12.2864158290368,-4.25));
#48078=CARTESIAN_POINT('',(13.75,12.2864158290368,-4.));
#48079=CARTESIAN_POINT('Origin',(-1.78023751033836E-16,12.2864158290368,
-4.));
#48080=CARTESIAN_POINT('',(10.25,12.2864158290368,-4.));
#48081=CARTESIAN_POINT('Origin',(10.25,12.2864158290368,-4.25));
#48082=CARTESIAN_POINT('',(10.,12.2864158290368,-4.25));
#48083=CARTESIAN_POINT('Origin',(10.,12.2864158290368,1.78023751033836E-16));
#48084=CARTESIAN_POINT('',(10.,12.2864158290368,-7.75));
#48085=CARTESIAN_POINT('Origin',(10.25,12.2864158290368,-7.75));
#48086=CARTESIAN_POINT('',(10.25,12.2864158290368,-8.));
#48087=CARTESIAN_POINT('Origin',(-1.78023751033836E-16,12.2864158290368,
-8.));
#48088=CARTESIAN_POINT('Origin',(13.75,12.2864158290368,-13.75));
#48089=CARTESIAN_POINT('',(13.7499999999999,12.2864158290368,-14.0000000000001));
#48090=CARTESIAN_POINT('',(14.,12.2864158290368,-13.75));
#48091=CARTESIAN_POINT('Origin',(14.,12.2864158290368,1.78023751033836E-16));
#48092=CARTESIAN_POINT('',(14.,12.2864158290368,-10.25));
#48093=CARTESIAN_POINT('Origin',(13.75,12.2864158290368,-10.25));
#48094=CARTESIAN_POINT('',(13.75,12.2864158290368,-10.));
#48095=CARTESIAN_POINT('Origin',(-1.78023751033836E-16,12.2864158290368,
-10.));
#48096=CARTESIAN_POINT('',(10.25,12.2864158290368,-10.));
#48097=CARTESIAN_POINT('Origin',(10.25,12.2864158290368,-10.25));
#48098=CARTESIAN_POINT('',(9.99999999999989,12.2864158290368,-10.2500000000001));
#48099=CARTESIAN_POINT('Origin',(31.75,12.2864158290368,-13.75));
#48100=CARTESIAN_POINT('',(32.,12.2864158290368,-13.75));
#48101=CARTESIAN_POINT('',(31.75,12.2864158290368,-14.));
#48102=CARTESIAN_POINT('Origin',(32.,12.2864158290368,1.78023751033836E-16));
#48103=CARTESIAN_POINT('',(32.,12.2864158290368,-10.25));
#48104=CARTESIAN_POINT('Origin',(31.75,12.2864158290368,-10.25));
#48105=CARTESIAN_POINT('',(31.75,12.2864158290368,-10.));
#48106=CARTESIAN_POINT('Origin',(-1.78023751033836E-16,12.2864158290368,
-10.));
#48107=CARTESIAN_POINT('',(28.25,12.2864158290368,-10.));
#48108=CARTESIAN_POINT('Origin',(28.25,12.2864158290368,-10.25));
#48109=CARTESIAN_POINT('',(28.,12.2864158290368,-10.25));
#48110=CARTESIAN_POINT('Origin',(28.,12.2864158290368,1.78023751033836E-16));
#48111=CARTESIAN_POINT('',(28.,12.2864158290368,-13.75));
#48112=CARTESIAN_POINT('Origin',(28.25,12.2864158290368,-13.75));
#48113=CARTESIAN_POINT('',(28.25,12.2864158290368,-14.));
#48114=CARTESIAN_POINT('Origin',(-1.78023751033836E-16,12.2864158290368,
-14.));
#48115=CARTESIAN_POINT('Origin',(37.75,12.2864158290368,-13.75));
#48116=CARTESIAN_POINT('',(38.,12.2864158290368,-13.75));
#48117=CARTESIAN_POINT('',(37.75,12.2864158290368,-14.));
#48118=CARTESIAN_POINT('Origin',(38.,12.2864158290368,1.78023751033836E-16));
#48119=CARTESIAN_POINT('',(38.,12.2864158290368,-10.25));
#48120=CARTESIAN_POINT('Origin',(37.75,12.2864158290368,-10.25));
#48121=CARTESIAN_POINT('',(37.75,12.2864158290368,-10.));
#48122=CARTESIAN_POINT('Origin',(-1.78023751033836E-16,12.2864158290368,
-10.));
#48123=CARTESIAN_POINT('',(34.25,12.2864158290368,-10.));
#48124=CARTESIAN_POINT('Origin',(34.25,12.2864158290368,-10.25));
#48125=CARTESIAN_POINT('',(34.,12.2864158290368,-10.25));
#48126=CARTESIAN_POINT('Origin',(34.,12.2864158290368,1.78023751033836E-16));
#48127=CARTESIAN_POINT('',(34.,12.2864158290368,-13.75));
#48128=CARTESIAN_POINT('Origin',(34.25,12.2864158290368,-13.75));
#48129=CARTESIAN_POINT('',(34.25,12.2864158290368,-14.));
#48130=CARTESIAN_POINT('Origin',(-1.78023751033836E-16,12.2864158290368,
-14.));
#48131=CARTESIAN_POINT('Origin',(-1.78023751033836E-16,12.2864158290368,
-10.));
#48132=CARTESIAN_POINT('',(40.25,12.2864158290368,-10.));
#48133=CARTESIAN_POINT('',(41.6884058289697,13.1257661294523,-10.0146509139913));
#48134=CARTESIAN_POINT('Origin',(40.25,12.2864158290368,-10.25));
#48135=CARTESIAN_POINT('',(40.,12.2864158290368,-10.25));
#48136=CARTESIAN_POINT('Origin',(40.,12.2864158290368,1.78023751033836E-16));
#48137=CARTESIAN_POINT('',(40.,12.2864158290368,-13.75));
#48138=CARTESIAN_POINT('Origin',(40.25,12.2864158290368,-13.75));
#48139=CARTESIAN_POINT('',(40.25,12.2864158290368,-14.));
#48140=CARTESIAN_POINT('Origin',(-1.78023751033836E-16,12.2864158290368,
-14.));
#48141=CARTESIAN_POINT('',(40.668431324313,12.2864158290368,-14.));
#48142=CARTESIAN_POINT('Origin',(25.75,12.2864158290368,-13.75));
#48143=CARTESIAN_POINT('',(26.,12.2864158290368,-13.75));
#48144=CARTESIAN_POINT('',(25.75,12.2864158290368,-14.));
#48145=CARTESIAN_POINT('Origin',(26.,12.2864158290368,1.78023751033836E-16));
#48146=CARTESIAN_POINT('',(26.,12.2864158290368,-10.25));
#48147=CARTESIAN_POINT('Origin',(25.75,12.2864158290368,-10.25));
#48148=CARTESIAN_POINT('',(25.75,12.2864158290368,-10.));
#48149=CARTESIAN_POINT('Origin',(-1.78023751033836E-16,12.2864158290368,
-10.));
#48150=CARTESIAN_POINT('',(22.25,12.2864158290368,-10.));
#48151=CARTESIAN_POINT('Origin',(22.25,12.2864158290368,-10.25));
#48152=CARTESIAN_POINT('',(22.,12.2864158290368,-10.25));
#48153=CARTESIAN_POINT('Origin',(22.,12.2864158290368,1.78023751033836E-16));
#48154=CARTESIAN_POINT('',(22.,12.2864158290368,-13.75));
#48155=CARTESIAN_POINT('Origin',(22.25,12.2864158290368,-13.75));
#48156=CARTESIAN_POINT('',(22.25,12.2864158290368,-14.));
#48157=CARTESIAN_POINT('Origin',(-1.78023751033836E-16,12.2864158290368,
-14.));
#48158=CARTESIAN_POINT('Origin',(19.75,12.2864158290368,-13.75));
#48159=CARTESIAN_POINT('',(20.,12.2864158290368,-13.75));
#48160=CARTESIAN_POINT('',(19.75,12.2864158290368,-14.));
#48161=CARTESIAN_POINT('Origin',(20.,12.2864158290368,1.78023751033836E-16));
#48162=CARTESIAN_POINT('',(20.,12.2864158290368,-10.25));
#48163=CARTESIAN_POINT('Origin',(19.75,12.2864158290368,-10.25));
#48164=CARTESIAN_POINT('',(19.75,12.2864158290368,-10.));
#48165=CARTESIAN_POINT('Origin',(-1.78023751033836E-16,12.2864158290368,
-10.));
#48166=CARTESIAN_POINT('',(16.25,12.2864158290368,-10.));
#48167=CARTESIAN_POINT('Origin',(16.25,12.2864158290368,-10.25));
#48168=CARTESIAN_POINT('',(16.,12.2864158290368,-10.25));
#48169=CARTESIAN_POINT('Origin',(16.,12.2864158290368,1.78023751033836E-16));
#48170=CARTESIAN_POINT('',(16.,12.2864158290368,-13.75));
#48171=CARTESIAN_POINT('Origin',(16.25,12.2864158290368,-13.75));
#48172=CARTESIAN_POINT('',(16.25,12.2864158290368,-14.));
#48173=CARTESIAN_POINT('Origin',(-1.78023751033836E-16,12.2864158290368,
-14.));
#48174=CARTESIAN_POINT('Origin',(19.75,12.2864158290368,-19.75));
#48175=CARTESIAN_POINT('',(19.7499999999998,12.2864158290368,-20.0000000000002));
#48176=CARTESIAN_POINT('',(20.,12.2864158290368,-19.75));
#48177=CARTESIAN_POINT('Origin',(20.,12.2864158290368,1.78023751033836E-16));
#48178=CARTESIAN_POINT('',(20.,12.2864158290368,-16.25));
#48179=CARTESIAN_POINT('Origin',(19.75,12.2864158290368,-16.25));
#48180=CARTESIAN_POINT('',(19.75,12.2864158290368,-16.));
#48181=CARTESIAN_POINT('Origin',(-1.78023751033836E-16,12.2864158290368,
-16.));
#48182=CARTESIAN_POINT('',(16.25,12.2864158290368,-16.));
#48183=CARTESIAN_POINT('Origin',(16.25,12.2864158290368,-16.25));
#48184=CARTESIAN_POINT('',(15.9999999999998,12.2864158290368,-16.2500000000002));
#48185=CARTESIAN_POINT('Origin',(31.75,12.2864158290368,-19.75));
#48186=CARTESIAN_POINT('',(32.,12.2864158290368,-19.75));
#48187=CARTESIAN_POINT('',(31.75,12.2864158290368,-20.));
#48188=CARTESIAN_POINT('Origin',(32.,12.2864158290368,1.78023751033836E-16));
#48189=CARTESIAN_POINT('',(32.,12.2864158290368,-16.25));
#48190=CARTESIAN_POINT('Origin',(31.75,12.2864158290368,-16.25));
#48191=CARTESIAN_POINT('',(31.75,12.2864158290368,-16.));
#48192=CARTESIAN_POINT('Origin',(-1.78023751033836E-16,12.2864158290368,
-16.));
#48193=CARTESIAN_POINT('',(28.25,12.2864158290368,-16.));
#48194=CARTESIAN_POINT('Origin',(28.25,12.2864158290368,-16.25));
#48195=CARTESIAN_POINT('',(28.,12.2864158290368,-16.25));
#48196=CARTESIAN_POINT('Origin',(28.,12.2864158290368,1.78023751033836E-16));
#48197=CARTESIAN_POINT('',(28.,12.2864158290368,-19.75));
#48198=CARTESIAN_POINT('Origin',(28.25,12.2864158290368,-19.75));
#48199=CARTESIAN_POINT('',(28.25,12.2864158290368,-20.));
#48200=CARTESIAN_POINT('Origin',(-1.78023751033836E-16,12.2864158290368,
-20.));
#48201=CARTESIAN_POINT('Origin',(37.75,12.2864158290368,-19.75));
#48202=CARTESIAN_POINT('',(38.,12.2864158290368,-19.75));
#48203=CARTESIAN_POINT('',(37.75,12.2864158290368,-20.));
#48204=CARTESIAN_POINT('Origin',(38.,12.2864158290368,1.78023751033836E-16));
#48205=CARTESIAN_POINT('',(38.,12.2864158290368,-16.25));
#48206=CARTESIAN_POINT('Origin',(37.75,12.2864158290368,-16.25));
#48207=CARTESIAN_POINT('',(37.75,12.2864158290368,-16.));
#48208=CARTESIAN_POINT('Origin',(-1.78023751033836E-16,12.2864158290368,
-16.));
#48209=CARTESIAN_POINT('',(34.25,12.2864158290368,-16.));
#48210=CARTESIAN_POINT('Origin',(34.25,12.2864158290368,-16.25));
#48211=CARTESIAN_POINT('',(34.,12.2864158290368,-16.25));
#48212=CARTESIAN_POINT('Origin',(34.,12.2864158290368,1.78023751033836E-16));
#48213=CARTESIAN_POINT('',(34.,12.2864158290368,-19.75));
#48214=CARTESIAN_POINT('Origin',(34.25,12.2864158290368,-19.75));
#48215=CARTESIAN_POINT('',(34.25,12.2864158290368,-20.));
#48216=CARTESIAN_POINT('Origin',(-1.78023751033836E-16,12.2864158290368,
-20.));
#48217=CARTESIAN_POINT('Origin',(40.25,12.2864158290368,-16.25));
#48218=CARTESIAN_POINT('',(40.0056233547235,12.6085776053825,-16.25));
#48219=CARTESIAN_POINT('Ctrl Pts',(40.0793482375844,12.2864158290368,-16.0673035961371));
#48220=CARTESIAN_POINT('Ctrl Pts',(40.0782747058016,12.3565480422212,-16.0699814850505));
#48221=CARTESIAN_POINT('Ctrl Pts',(40.0771691950577,12.4264119624119,-16.0727383729998));
#48222=CARTESIAN_POINT('Ctrl Pts',(40.0733081216185,12.6605955497748,-16.0823639222092));
#48223=CARTESIAN_POINT('Ctrl Pts',(40.0701042972907,12.8415528499508,-16.0903466182549));
#48224=CARTESIAN_POINT('Ctrl Pts',(40.0641670032532,13.1125431310101,-16.1051218719272));
#48225=CARTESIAN_POINT('Ctrl Pts',(40.0620040696594,13.2027803900921,-16.1105020462105));
#48226=CARTESIAN_POINT('Ctrl Pts',(40.0581889988431,13.3348895209949,-16.1199846721086));
#48227=CARTESIAN_POINT('Ctrl Pts',(40.0568218233459,13.3783799367944,-16.1233818656135));
#48228=CARTESIAN_POINT('Ctrl Pts',(40.0537078613425,13.4637404380091,-16.1311160166765));
#48229=CARTESIAN_POINT('Ctrl Pts',(40.0520170589853,13.5056250634705,-16.1353143091731));
#48230=CARTESIAN_POINT('Ctrl Pts',(40.04899738295,13.5587458168168,-16.1428068245726));
#48231=CARTESIAN_POINT('Ctrl Pts',(40.0481580498808,13.5723272371436,-16.144889109673));
#48232=CARTESIAN_POINT('Ctrl Pts',(40.0466112547578,13.5924009701689,-16.1487253037969));
#48233=CARTESIAN_POINT('Ctrl Pts',(40.0460481486951,13.5990342650081,-16.1501216926189));
#48234=CARTESIAN_POINT('Ctrl Pts',(40.0447488346495,13.6118368064949,-16.1533431149319));
#48235=CARTESIAN_POINT('Ctrl Pts',(40.044047369121,13.6180310505434,-16.1550821001084));
#48236=CARTESIAN_POINT('Ctrl Pts',(40.0425846077462,13.6261759350463,-16.1587072305191));
#48237=CARTESIAN_POINT('Ctrl Pts',(40.0419873813803,13.6290832844388,-16.1601872218848));
#48238=CARTESIAN_POINT('Ctrl Pts',(40.041027217053,13.6312274149738,-16.1625659968001));
#48239=CARTESIAN_POINT('Ctrl Pts',(40.0408308891948,13.6315882691439,-16.1630523736058));
#48240=CARTESIAN_POINT('Ctrl Pts',(40.0404073420094,13.6320902696199,-16.1641015895469));
#48241=CARTESIAN_POINT('Ctrl Pts',(40.0401798660478,13.6322298701776,-16.1646650639708));
#48242=CARTESIAN_POINT('Ctrl Pts',(40.039745975011,13.6322298701776,-16.1657397786927));
#48243=CARTESIAN_POINT('Ctrl Pts',(40.0395184754678,13.63209026962,-16.1663032435961));
#48244=CARTESIAN_POINT('Ctrl Pts',(40.0390948434797,13.6315882691441,-16.1673524253));
#48245=CARTESIAN_POINT('Ctrl Pts',(40.0388984546609,13.631227414974,-16.1678387774944));
#48246=CARTESIAN_POINT('Ctrl Pts',(40.0379379280991,13.6290832844389,-16.170217406166));
#48247=CARTESIAN_POINT('Ctrl Pts',(40.0373402104567,13.6261759350462,-16.1716971991901));
#48248=CARTESIAN_POINT('Ctrl Pts',(40.0358760723054,13.6180310505433,-16.1753217737594));
#48249=CARTESIAN_POINT('Ctrl Pts',(40.0351735590818,13.6118368064948,-16.1770603359535));
#48250=CARTESIAN_POINT('Ctrl Pts',(40.0338720779076,13.5990342650081,-16.1802808833389));
#48251=CARTESIAN_POINT('Ctrl Pts',(40.0333078481952,13.5924009701688,-16.1816768185133));
#48252=CARTESIAN_POINT('Ctrl Pts',(40.0317576499592,13.5723272371435,-16.1855116387096));
#48253=CARTESIAN_POINT('Ctrl Pts',(40.0309160107074,13.5587458168168,-16.1875929927426));
#48254=CARTESIAN_POINT('Ctrl Pts',(40.0278873018887,13.5056250634705,-16.1950818613661));
#48255=CARTESIAN_POINT('Ctrl Pts',(40.0261893448128,13.4637404380091,-16.1992772653116));
#48256=CARTESIAN_POINT('Ctrl Pts',(40.0230607286739,13.3783799367945,-16.2070055001087));
#48257=CARTESIAN_POINT('Ctrl Pts',(40.0216860514209,13.334889520995,-16.2103996649545));
#48258=CARTESIAN_POINT('Ctrl Pts',(40.0178480767769,13.2027803900922,-16.2198730439656));
#48259=CARTESIAN_POINT('Ctrl Pts',(40.0156693452537,13.1125431310102,-16.2252468402029));
#48260=CARTESIAN_POINT('Ctrl Pts',(40.010575554353,12.881913818907,-16.2378050170783));
#48261=CARTESIAN_POINT('Ctrl Pts',(40.0079423726228,12.7414340518508,-16.2442908457459));
#48262=CARTESIAN_POINT('Ctrl Pts',(40.0056233547235,12.6085776053825,-16.25));
#48263=CARTESIAN_POINT('',(40.,12.2864158290368,-16.25));
#48264=CARTESIAN_POINT('Origin',(40.,12.2864158290368,1.78023751033836E-16));
#48265=CARTESIAN_POINT('',(40.,12.2864158290368,-16.263837185609));
#48266=CARTESIAN_POINT('Origin',(25.75,12.2864158290368,-19.75));
#48267=CARTESIAN_POINT('',(26.,12.2864158290368,-19.75));
#48268=CARTESIAN_POINT('',(25.75,12.2864158290368,-20.));
#48269=CARTESIAN_POINT('Origin',(26.,12.2864158290368,1.78023751033836E-16));
#48270=CARTESIAN_POINT('',(26.,12.2864158290368,-16.25));
#48271=CARTESIAN_POINT('Origin',(25.75,12.2864158290368,-16.25));
#48272=CARTESIAN_POINT('',(25.75,12.2864158290368,-16.));
#48273=CARTESIAN_POINT('Origin',(-1.78023751033836E-16,12.2864158290368,
-16.));
#48274=CARTESIAN_POINT('',(22.25,12.2864158290368,-16.));
#48275=CARTESIAN_POINT('Origin',(22.25,12.2864158290368,-16.25));
#48276=CARTESIAN_POINT('',(22.,12.2864158290368,-16.25));
#48277=CARTESIAN_POINT('Origin',(22.,12.2864158290368,1.78023751033836E-16));
#48278=CARTESIAN_POINT('',(22.,12.2864158290368,-19.75));
#48279=CARTESIAN_POINT('Origin',(22.25,12.2864158290368,-19.75));
#48280=CARTESIAN_POINT('',(22.25,12.2864158290368,-20.));
#48281=CARTESIAN_POINT('Origin',(-1.78023751033836E-16,12.2864158290368,
-20.));
#48282=CARTESIAN_POINT('Origin',(31.75,12.2864158290368,-25.75));
#48283=CARTESIAN_POINT('',(32.,12.2864158290368,-25.75));
#48284=CARTESIAN_POINT('',(31.75,12.2864158290368,-26.));
#48285=CARTESIAN_POINT('Origin',(32.,12.2864158290368,1.78023751033836E-16));
#48286=CARTESIAN_POINT('',(32.,12.2864158290368,-22.25));
#48287=CARTESIAN_POINT('Origin',(31.75,12.2864158290368,-22.25));
#48288=CARTESIAN_POINT('',(31.75,12.2864158290368,-22.));
#48289=CARTESIAN_POINT('Origin',(-1.78023751033836E-16,12.2864158290368,
-22.));
#48290=CARTESIAN_POINT('',(28.25,12.2864158290368,-22.));
#48291=CARTESIAN_POINT('Origin',(28.25,12.2864158290368,-22.25));
#48292=CARTESIAN_POINT('',(28.,12.2864158290368,-22.25));
#48293=CARTESIAN_POINT('Origin',(28.,12.2864158290368,1.78023751033836E-16));
#48294=CARTESIAN_POINT('',(28.,12.2864158290368,-25.75));
#48295=CARTESIAN_POINT('Origin',(28.25,12.2864158290368,-25.75));
#48296=CARTESIAN_POINT('',(28.25,12.2864158290368,-26.));
#48297=CARTESIAN_POINT('Origin',(-1.78023751033836E-16,12.2864158290368,
-26.));
#48298=CARTESIAN_POINT('Origin',(-1.78023751033836E-16,12.2864158290368,
-22.));
#48299=CARTESIAN_POINT('',(34.25,12.2864158290368,-22.));
#48300=CARTESIAN_POINT('',(36.7140857763057,13.1257661294523,-22.0146509139913));
#48301=CARTESIAN_POINT('Origin',(34.25,12.2864158290368,-22.25));
#48302=CARTESIAN_POINT('',(34.,12.2864158290368,-22.25));
#48303=CARTESIAN_POINT('Origin',(34.,12.2864158290368,1.78023751033836E-16));
#48304=CARTESIAN_POINT('',(34.,12.2864158290368,-25.75));
#48305=CARTESIAN_POINT('Origin',(34.25,12.2864158290368,-25.75));
#48306=CARTESIAN_POINT('',(34.25,12.2864158290368,-26.));
#48307=CARTESIAN_POINT('Origin',(-1.78023751033836E-16,12.2864158290368,
-26.));
#48308=CARTESIAN_POINT('',(34.3499696790941,12.2864158290368,-26.));
#48309=CARTESIAN_POINT('Origin',(25.75,12.2864158290368,-25.75));
#48310=CARTESIAN_POINT('',(25.7499999999997,12.2864158290368,-26.0000000000003));
#48311=CARTESIAN_POINT('',(26.,12.2864158290368,-25.75));
#48312=CARTESIAN_POINT('Origin',(26.,12.2864158290368,1.78023751033836E-16));
#48313=CARTESIAN_POINT('',(26.,12.2864158290368,-22.25));
#48314=CARTESIAN_POINT('Origin',(25.75,12.2864158290368,-22.25));
#48315=CARTESIAN_POINT('',(25.75,12.2864158290368,-22.));
#48316=CARTESIAN_POINT('Origin',(-1.78023751033836E-16,12.2864158290368,
-22.));
#48317=CARTESIAN_POINT('',(22.25,12.2864158290368,-22.));
#48318=CARTESIAN_POINT('Origin',(22.25,12.2864158290368,-22.25));
#48319=CARTESIAN_POINT('',(21.9999999999998,12.2864158290368,-22.2500000000002));
#48320=CARTESIAN_POINT('Origin',(32.,12.2864158290368,1.78023751033836E-16));
#48321=CARTESIAN_POINT('',(32.,12.2864158290368,-28.25));
#48322=CARTESIAN_POINT('',(31.9853490860087,13.1257661294523,-28.8949819546432));
#48323=CARTESIAN_POINT('Origin',(31.75,12.2864158290368,-28.25));
#48324=CARTESIAN_POINT('',(31.75,12.2864158290368,-28.));
#48325=CARTESIAN_POINT('Origin',(-1.78023751033836E-16,12.2864158290368,
-28.));
#48326=CARTESIAN_POINT('',(28.25,12.2864158290368,-28.));
#48327=CARTESIAN_POINT('Origin',(28.25,12.2864158290368,-28.25));
#48328=CARTESIAN_POINT('',(27.9999999999997,12.2864158290368,-28.2500000000003));
#48329=CARTESIAN_POINT('Origin',(0.,12.2864158290368,0.));
#48330=CARTESIAN_POINT('',(29.0633341308016,12.2864158290368,-31.9348557097317));
#48331=CARTESIAN_POINT('',(31.9348557097313,12.2864158290368,-29.063334130802));
#48332=CARTESIAN_POINT('Origin',(0.,12.2864158290368,0.));
#48333=CARTESIAN_POINT('',(34.5500621903838,12.2864158290368,-25.899915108753));
#48334=CARTESIAN_POINT('',(36.9278413898934,12.2864158290368,-22.3796096990737));
#48335=CARTESIAN_POINT('Origin',(0.,0.985332996396023,0.));
#48336=CARTESIAN_POINT('Origin',(0.,12.2864158290368,0.));
#48337=CARTESIAN_POINT('',(41.9311566536833,12.2864158290368,-10.309728497117));
#48338=CARTESIAN_POINT('',(40.9052877038759,12.2864158290368,-13.8300339067963));
#48339=CARTESIAN_POINT('Origin',(0.,12.2864158290368,0.));
#48340=CARTESIAN_POINT('',(42.4705653406402,12.2864158290368,-7.79509330581797));
#48341=CARTESIAN_POINT('',(42.9678785657731,12.2864158290368,-4.27478789613867));
#48342=CARTESIAN_POINT('Ctrl Pts',(31.9131848054086,13.9651164298679,-29.0436118330415));
#48343=CARTESIAN_POINT('Ctrl Pts',(31.9499414151586,13.9651164298679,-29.0032233727572));
#48344=CARTESIAN_POINT('Ctrl Pts',(31.970698146778,13.9651164298679,-28.9498223452792));
#48345=CARTESIAN_POINT('Ctrl Pts',(31.9706981720174,13.9651164298679,-28.8949819546432));
#48346=CARTESIAN_POINT('Ctrl Pts',(31.9348557097313,12.2864158290368,-29.063334130802));
#48347=CARTESIAN_POINT('Ctrl Pts',(31.9764885429718,12.2864158290368,-29.0175876366816));
#48348=CARTESIAN_POINT('Ctrl Pts',(31.9999999712922,12.2864158290368,-28.9571016213001));
#48349=CARTESIAN_POINT('Ctrl Pts',(32.,12.2864158290368,-28.8949819546432));
#48350=CARTESIAN_POINT('Ctrl Pts',(36.902782259366,13.9651164298679,-22.3644229581353));
#48351=CARTESIAN_POINT('Ctrl Pts',(36.9229108936161,13.9651164298679,-22.33120917573));
#48352=CARTESIAN_POINT('Ctrl Pts',(36.9340865284417,13.9651164298679,-22.2923331086281));
#48353=CARTESIAN_POINT('Ctrl Pts',(36.9353575668884,13.9651164298679,-22.2148970119218));
#48354=CARTESIAN_POINT('Ctrl Pts',(36.9255131230132,13.9651164298679,-22.1757260685612));
#48355=CARTESIAN_POINT('Ctrl Pts',(36.887247155596,13.9651164298679,-22.1077375132975));
#48356=CARTESIAN_POINT('Ctrl Pts',(36.8590943157985,13.9651164298679,-22.0791716683468));
#48357=CARTESIAN_POINT('Ctrl Pts',(36.7921367646116,13.9651164298679,-22.0399505487758));
#48358=CARTESIAN_POINT('Ctrl Pts',(36.7532188988514,13.9651164298679,-22.0293018538863));
#48359=CARTESIAN_POINT('Ctrl Pts',(36.7140857763057,13.9651164298679,-22.0293018279825));
#48360=CARTESIAN_POINT('Ctrl Pts',(36.9278413898934,12.2864158290368,-22.3796096990737));
#48361=CARTESIAN_POINT('Ctrl Pts',(36.9506411971848,12.2864158290367,-22.3419882773306));
#48362=CARTESIAN_POINT('Ctrl Pts',(36.9633000574054,12.2864158290368,-22.2979530583092));
#48363=CARTESIAN_POINT('Ctrl Pts',(36.9647398008015,12.2864158290368,-22.2102388654265));
#48364=CARTESIAN_POINT('Ctrl Pts',(36.9535886975365,12.2864158290368,-22.1658677743321));
#48365=CARTESIAN_POINT('Ctrl Pts',(36.9102418725233,12.2864158290368,-22.088851872103));
#48366=CARTESIAN_POINT('Ctrl Pts',(36.8783504274685,12.2864158290368,-22.0564924152445));
#48367=CARTESIAN_POINT('Ctrl Pts',(36.8025009076982,12.2864158290368,-22.0120627276042));
#48368=CARTESIAN_POINT('Ctrl Pts',(36.7584147748598,12.2864158290368,-22.0000000294023));
#48369=CARTESIAN_POINT('Ctrl Pts',(36.7140857763057,12.2864158290368,-22.));
#48370=CARTESIAN_POINT('Ctrl Pts',(34.3499700010595,13.9651164298679,-25.9706981720175));
#48371=CARTESIAN_POINT('Ctrl Pts',(34.4187861304546,13.9651164298679,-25.9706979880732));
#48372=CARTESIAN_POINT('Ctrl Pts',(34.4851102672943,13.9651164298679,-25.937708056334));
#48373=CARTESIAN_POINT('Ctrl Pts',(34.5266166142122,13.9651164298679,-25.8823394983482));
#48374=CARTESIAN_POINT('Ctrl Pts',(34.3499700010595,12.2864158290368,-26.));
#48375=CARTESIAN_POINT('Ctrl Pts',(34.427922607943,12.2864158290368,-25.9999997915583));
#48376=CARTESIAN_POINT('Ctrl Pts',(34.503048351318,12.2864158290368,-25.9626305406764));
#48377=CARTESIAN_POINT('Ctrl Pts',(34.5500621903838,12.2864158290368,-25.899915108753));
#48378=CARTESIAN_POINT('Ctrl Pts',(40.6684318962847,13.9651164298679,-13.9706981720175));
#48379=CARTESIAN_POINT('Ctrl Pts',(40.7143553275644,13.9651164298681,-13.9706980493035));
#48380=CARTESIAN_POINT('Ctrl Pts',(40.7596862536608,13.9651164298679,-13.9561085301855));
#48381=CARTESIAN_POINT('Ctrl Pts',(40.8342179533944,13.9651164298679,-13.9027205260881));
#48382=CARTESIAN_POINT('Ctrl Pts',(40.8627457625389,13.9651164298679,-13.8643746603699));
#48383=CARTESIAN_POINT('Ctrl Pts',(40.8775294893371,13.9651164298679,-13.8206488842285));
#48384=CARTESIAN_POINT('Ctrl Pts',(40.6684318962847,12.2864158290368,-14.));
#48385=CARTESIAN_POINT('Ctrl Pts',(40.7204534177382,12.2864158290369,-13.999999860968));
#48386=CARTESIAN_POINT('Ctrl Pts',(40.7718027191552,12.2864158290368,-13.9834730289839));
#48387=CARTESIAN_POINT('Ctrl Pts',(40.8562280414979,12.2864158290368,-13.92299809727));
#48388=CARTESIAN_POINT('Ctrl Pts',(40.8885419350417,12.2864158290368,-13.8795628077707));
#48389=CARTESIAN_POINT('Ctrl Pts',(40.905287703878,12.2864158290368,-13.8300339067976));
#48390=CARTESIAN_POINT('Ctrl Pts',(41.9027022873245,13.9651164298679,-10.3027323440145));
#48391=CARTESIAN_POINT('Ctrl Pts',(41.9186760059021,13.9651164298679,-10.2377641729669));
#48392=CARTESIAN_POINT('Ctrl Pts',(41.9031293119939,13.9651164298679,-10.1663047682508));
#48393=CARTESIAN_POINT('Ctrl Pts',(41.8212667500848,13.9651164298679,-10.0616797048923));
#48394=CARTESIAN_POINT('Ctrl Pts',(41.7556158681867,13.9651164298679,-10.0293018875526));
#48395=CARTESIAN_POINT('Ctrl Pts',(41.6884058289697,13.9651164298679,-10.0293018279825));
#48396=CARTESIAN_POINT('Ctrl Pts',(41.9311566536833,12.2864158290368,-10.309728497117));
#48397=CARTESIAN_POINT('Ctrl Pts',(41.9492503311142,12.2864158290368,-10.2361380476238));
#48398=CARTESIAN_POINT('Ctrl Pts',(41.9316408283577,12.2864158290368,-10.1551935604058));
#48399=CARTESIAN_POINT('Ctrl Pts',(41.838909760766,12.2864158290368,-10.0366779216436));
#48400=CARTESIAN_POINT('Ctrl Pts',(41.7645408613858,12.2864158290368,-10.0000000680338));
#48401=CARTESIAN_POINT('Ctrl Pts',(41.6884058289697,12.2864158290368,-10.));
#48402=CARTESIAN_POINT('Ctrl Pts',(42.9387206828063,13.9651164298679,-4.27188703695401));
#48403=CARTESIAN_POINT('Ctrl Pts',(42.944807251327,13.9651164298679,-4.21070645264771));
#48404=CARTESIAN_POINT('Ctrl Pts',(42.9237511284715,13.9651164298679,-4.14722789953976));
#48405=CARTESIAN_POINT('Ctrl Pts',(42.8417116813899,13.9651164298679,-4.05657837554767));
#48406=CARTESIAN_POINT('Ctrl Pts',(42.780701491539,13.9651164298679,-4.02930198388734));
#48407=CARTESIAN_POINT('Ctrl Pts',(42.7191142657048,13.9651164298679,-4.02930182798254));
#48408=CARTESIAN_POINT('Ctrl Pts',(42.9678785657731,12.2864158290368,-4.27478789613869));
#48409=CARTESIAN_POINT('Ctrl Pts',(42.9747729370317,12.2864158290368,-4.20548749139673));
#48410=CARTESIAN_POINT('Ctrl Pts',(42.9509225178878,12.2864158290368,-4.13358319687088));
#48411=CARTESIAN_POINT('Ctrl Pts',(42.8579914613632,12.2864158290368,-4.03089898418831));
#48412=CARTESIAN_POINT('Ctrl Pts',(42.7888799353852,12.2864158290368,-4.00000017659962));
#48413=CARTESIAN_POINT('Ctrl Pts',(42.7191142657048,12.2864158290368,-4.));
#48414=CARTESIAN_POINT('Ctrl Pts',(42.2246587886425,13.9651164298679,-7.97069817201746));
#48415=CARTESIAN_POINT('Ctrl Pts',(42.2760024589037,13.9651164298679,-7.97069803484342));
#48416=CARTESIAN_POINT('Ctrl Pts',(42.3264320674071,13.9651164298679,-7.95246573748483));
#48417=CARTESIAN_POINT('Ctrl Pts',(42.4054379652168,13.9651164298679,-7.88663227409805));
#48418=CARTESIAN_POINT('Ctrl Pts',(42.4324354338316,13.9651164298679,-7.8405251114426));
#48419=CARTESIAN_POINT('Ctrl Pts',(42.4417449330457,13.9651164298679,-7.78980357716687));
#48420=CARTESIAN_POINT('Ctrl Pts',(42.2246587886425,12.2864158290368,-8.));
#48421=CARTESIAN_POINT('Ctrl Pts',(42.2828205030766,12.2864158290368,-7.99999984459623));
#48422=CARTESIAN_POINT('Ctrl Pts',(42.3399458254619,12.2864158290368,-7.97934638688388));
#48423=CARTESIAN_POINT('Ctrl Pts',(42.4294397982628,12.2864158290368,-7.9047734962375));
#48424=CARTESIAN_POINT('Ctrl Pts',(42.460020288206,12.2864158290368,-7.85254658294873));
#48425=CARTESIAN_POINT('Ctrl Pts',(42.4705653406402,12.2864158290368,-7.79509330581798));
#48426=CARTESIAN_POINT('Ctrl Pts',(42.8943150864052,13.9651164298679,-1.97069817201746));
#48427=CARTESIAN_POINT('Ctrl Pts',(42.9505876943552,13.9651164298679,-1.97069802170299));
#48428=CARTESIAN_POINT('Ctrl Pts',(43.0066025021277,13.9651164298679,-1.94811497989962));
#48429=CARTESIAN_POINT('Ctrl Pts',(43.087623624048,13.9651164298679,-1.87036492378278));
#48430=CARTESIAN_POINT('Ctrl Pts',(43.1125156264926,13.9651164298679,-1.81575705940251));
#48431=CARTESIAN_POINT('Ctrl Pts',(43.1148329294755,13.9651164298679,-1.75895827010645));
#48432=CARTESIAN_POINT('Ctrl Pts',(42.8943150864052,12.2864158290368,-2.));
#48433=CARTESIAN_POINT('Ctrl Pts',(42.9580603817067,12.2864158290368,-1.9999998297209));
#48434=CARTESIAN_POINT('Ctrl Pts',(43.0215128426885,12.2864158290368,-1.97441776392027));
#48435=CARTESIAN_POINT('Ctrl Pts',(43.1132899987123,12.2864158290368,-1.88634592712818));
#48436=CARTESIAN_POINT('Ctrl Pts',(43.1414855467453,12.2864158290368,-1.82448984655272));
#48437=CARTESIAN_POINT('Ctrl Pts',(43.1441104028771,12.2864158290368,-1.76015270483966));
#48438=CARTESIAN_POINT('Origin',(-2.11269117840926E-14,12.2864158290368,
-2.));
#48439=CARTESIAN_POINT('',(-1.75000000000002,12.2864158290368,-1.99999999999998));
#48440=CARTESIAN_POINT('Origin',(-8.3973575883269E-14,12.2864158290368,
-8.));
#48441=CARTESIAN_POINT('',(-1.75000000000008,12.2864158290368,-7.99999999999998));
#48442=CARTESIAN_POINT('',(1.74999999999991,12.2864158290368,-8.00000000000002));
#48443=CARTESIAN_POINT('Origin',(-4.20757998171514E-14,12.2864158290368,
-4.));
#48444=CARTESIAN_POINT('',(-1.75000000000004,12.2864158290368,-3.99999999999998));
#48445=CARTESIAN_POINT('',(1.74999999999996,12.2864158290368,-4.00000000000002));
#48446=CARTESIAN_POINT('Origin',(1.74999999999992,12.2864158290368,-7.75000000000002));
#48447=CARTESIAN_POINT('',(1.99999999999992,12.2864158290368,-7.75000000000002));
#48448=CARTESIAN_POINT('Origin',(1.74999999999996,12.2864158290368,-4.25000000000002));
#48449=CARTESIAN_POINT('',(1.99999999999996,12.2864158290368,-4.25000000000002));
#48450=CARTESIAN_POINT('Origin',(2.,12.2864158290368,-2.0770864282025E-14));
#48451=CARTESIAN_POINT('Origin',(-4.1915578441221E-13,12.2864158290368,
-40.));
#48452=CARTESIAN_POINT('',(-1.75000000000042,12.2864158290368,-40.));
#48453=CARTESIAN_POINT('',(1.74999999999958,12.2864158290368,-40.));
#48454=CARTESIAN_POINT('Origin',(1.74999999999958,12.2864158290368,-40.25));
#48455=CARTESIAN_POINT('',(1.99999999999958,12.2864158290368,-40.25));
#48456=CARTESIAN_POINT('Origin',(2.,12.2864158290368,-2.0770864282025E-14));
#48457=CARTESIAN_POINT('',(1.97557953310463,13.685332956652,-42.8953043480232));
#48458=CARTESIAN_POINT('Origin',(-3.98206896379151E-13,12.2864158290368,
-38.));
#48459=CARTESIAN_POINT('',(-1.7500000000004,12.2864158290368,-38.));
#48460=CARTESIAN_POINT('',(1.7499999999996,12.2864158290368,-38.));
#48461=CARTESIAN_POINT('Origin',(-3.56309120313034E-13,12.2864158290368,
-34.));
#48462=CARTESIAN_POINT('',(-1.75000000000036,12.2864158290368,-34.));
#48463=CARTESIAN_POINT('',(1.74999999999964,12.2864158290368,-34.));
#48464=CARTESIAN_POINT('Origin',(1.7499999999996,12.2864158290368,-37.75));
#48465=CARTESIAN_POINT('',(1.9999999999996,12.2864158290368,-37.75));
#48466=CARTESIAN_POINT('Origin',(1.74999999999964,12.2864158290368,-34.25));
#48467=CARTESIAN_POINT('',(1.99999999999964,12.2864158290368,-34.25));
#48468=CARTESIAN_POINT('Origin',(2.,12.2864158290368,-2.0770864282025E-14));
#48469=CARTESIAN_POINT('Origin',(-3.35360232279975E-13,12.2864158290368,
-32.));
#48470=CARTESIAN_POINT('',(-1.75000000000033,12.2864158290368,-32.));
#48471=CARTESIAN_POINT('',(1.74999999999966,12.2864158290368,-32.));
#48472=CARTESIAN_POINT('Origin',(-2.93462456213857E-13,12.2864158290368,
-28.));
#48473=CARTESIAN_POINT('',(-1.75000000000029,12.2864158290368,-28.));
#48474=CARTESIAN_POINT('',(1.74999999999971,12.2864158290368,-28.));
#48475=CARTESIAN_POINT('Origin',(1.74999999999967,12.2864158290368,-31.75));
#48476=CARTESIAN_POINT('',(1.99999999999967,12.2864158290368,-31.75));
#48477=CARTESIAN_POINT('Origin',(1.7499999999997,12.2864158290368,-28.25));
#48478=CARTESIAN_POINT('',(1.9999999999997,12.2864158290368,-28.25));
#48479=CARTESIAN_POINT('Origin',(2.,12.2864158290368,-2.0770864282025E-14));
#48480=CARTESIAN_POINT('Origin',(-2.72513568180798E-13,12.2864158290368,
-26.));
#48481=CARTESIAN_POINT('',(-1.75000000000027,12.2864158290368,-26.));
#48482=CARTESIAN_POINT('',(1.74999999999973,12.2864158290368,-26.));
#48483=CARTESIAN_POINT('Origin',(-2.30615792114681E-13,12.2864158290368,
-22.));
#48484=CARTESIAN_POINT('',(-1.75000000000023,12.2864158290368,-22.));
#48485=CARTESIAN_POINT('',(1.74999999999977,12.2864158290368,-22.));
#48486=CARTESIAN_POINT('Origin',(1.74999999999973,12.2864158290368,-25.75));
#48487=CARTESIAN_POINT('',(1.99999999999973,12.2864158290368,-25.75));
#48488=CARTESIAN_POINT('Origin',(1.74999999999977,12.2864158290368,-22.25));
#48489=CARTESIAN_POINT('',(1.99999999999977,12.2864158290368,-22.25));
#48490=CARTESIAN_POINT('Origin',(2.,12.2864158290368,-2.0770864282025E-14));
#48491=CARTESIAN_POINT('Origin',(-2.09666904081622E-13,12.2864158290368,
-20.));
#48492=CARTESIAN_POINT('',(-1.75000000000021,12.2864158290368,-20.));
#48493=CARTESIAN_POINT('',(1.74999999999979,12.2864158290368,-20.));
#48494=CARTESIAN_POINT('Origin',(-1.67769128015504E-13,12.2864158290368,
-16.));
#48495=CARTESIAN_POINT('',(-1.75000000000017,12.2864158290368,-16.));
#48496=CARTESIAN_POINT('',(1.74999999999983,12.2864158290368,-16.));
#48497=CARTESIAN_POINT('Origin',(1.74999999999979,12.2864158290368,-19.75));
#48498=CARTESIAN_POINT('',(1.99999999999979,12.2864158290368,-19.75));
#48499=CARTESIAN_POINT('Origin',(1.74999999999983,12.2864158290368,-16.25));
#48500=CARTESIAN_POINT('',(1.99999999999983,12.2864158290368,-16.25));
#48501=CARTESIAN_POINT('Origin',(2.,12.2864158290368,-2.0770864282025E-14));
#48502=CARTESIAN_POINT('Origin',(-1.46820239982445E-13,12.2864158290368,
-14.));
#48503=CARTESIAN_POINT('',(-1.75000000000014,12.2864158290368,-14.));
#48504=CARTESIAN_POINT('',(1.74999999999985,12.2864158290368,-14.));
#48505=CARTESIAN_POINT('Origin',(-1.04922463916328E-13,12.2864158290368,
-10.));
#48506=CARTESIAN_POINT('',(-1.7500000000001,12.2864158290368,-9.99999999999998));
#48507=CARTESIAN_POINT('',(1.7499999999999,12.2864158290368,-10.));
#48508=CARTESIAN_POINT('Origin',(1.74999999999986,12.2864158290368,-13.75));
#48509=CARTESIAN_POINT('',(1.99999999999986,12.2864158290368,-13.75));
#48510=CARTESIAN_POINT('Origin',(1.74999999999989,12.2864158290368,-10.25));
#48511=CARTESIAN_POINT('',(1.99999999999989,12.2864158290368,-10.25));
#48512=CARTESIAN_POINT('Origin',(2.,12.2864158290368,-2.0770864282025E-14));
#48513=CARTESIAN_POINT('Origin',(-8.3973575883269E-14,12.2864158290368,
-8.));
#48514=CARTESIAN_POINT('',(4.24999999999992,12.2864158290368,-8.00000000000004));
#48515=CARTESIAN_POINT('Origin',(4.24999999999992,12.2864158290368,-7.75000000000004));
#48516=CARTESIAN_POINT('',(3.99999999999992,12.2864158290368,-7.75000000000004));
#48517=CARTESIAN_POINT('Origin',(4.,12.2864158290368,-4.17197523150838E-14));
#48518=CARTESIAN_POINT('Origin',(7.74999999999967,12.2864158290368,-31.7500000000001));
#48519=CARTESIAN_POINT('',(7.99999999999967,12.2864158290368,-31.7500000000001));
#48520=CARTESIAN_POINT('',(7.74999999999966,12.2864158290368,-32.0000000000001));
#48521=CARTESIAN_POINT('Origin',(-3.35360232279975E-13,12.2864158290368,
-32.));
#48522=CARTESIAN_POINT('',(4.24999999999967,12.2864158290368,-32.));
#48523=CARTESIAN_POINT('Origin',(4.24999999999967,12.2864158290368,-31.75));
#48524=CARTESIAN_POINT('',(3.99999999999967,12.2864158290368,-31.75));
#48525=CARTESIAN_POINT('Origin',(4.,12.2864158290368,-4.17197523150838E-14));
#48526=CARTESIAN_POINT('',(3.9999999999997,12.2864158290368,-28.25));
#48527=CARTESIAN_POINT('Origin',(4.24999999999971,12.2864158290368,-28.25));
#48528=CARTESIAN_POINT('',(4.24999999999971,12.2864158290368,-28.));
#48529=CARTESIAN_POINT('Origin',(-2.93462456213857E-13,12.2864158290368,
-28.));
#48530=CARTESIAN_POINT('',(7.74999999999971,12.2864158290368,-28.0000000000001));
#48531=CARTESIAN_POINT('Origin',(7.7499999999997,12.2864158290368,-28.2500000000001));
#48532=CARTESIAN_POINT('',(7.9999999999997,12.2864158290368,-28.2500000000001));
#48533=CARTESIAN_POINT('Origin',(8.,12.2864158290368,-8.36175283812014E-14));
#48534=CARTESIAN_POINT('Origin',(7.7499999999996,12.2864158290368,-37.7500000000001));
#48535=CARTESIAN_POINT('',(7.99999999999961,12.2864158290368,-37.7500000000001));
#48536=CARTESIAN_POINT('',(7.7499999999996,12.2864158290368,-38.0000000000001));
#48537=CARTESIAN_POINT('Origin',(-3.98206896379151E-13,12.2864158290368,
-38.));
#48538=CARTESIAN_POINT('',(4.2499999999996,12.2864158290368,-38.));
#48539=CARTESIAN_POINT('Origin',(4.2499999999996,12.2864158290368,-37.75));
#48540=CARTESIAN_POINT('',(3.9999999999996,12.2864158290368,-37.75));
#48541=CARTESIAN_POINT('Origin',(4.,12.2864158290368,-4.17197523150838E-14));
#48542=CARTESIAN_POINT('',(3.99999999999964,12.2864158290368,-34.25));
#48543=CARTESIAN_POINT('Origin',(4.24999999999964,12.2864158290368,-34.25));
#48544=CARTESIAN_POINT('',(4.24999999999964,12.2864158290368,-34.));
#48545=CARTESIAN_POINT('Origin',(-3.56309120313034E-13,12.2864158290368,
-34.));
#48546=CARTESIAN_POINT('',(7.74999999999964,12.2864158290368,-34.0000000000001));
#48547=CARTESIAN_POINT('Origin',(7.74999999999964,12.2864158290368,-34.2500000000001));
#48548=CARTESIAN_POINT('',(7.99999999999964,12.2864158290368,-34.2500000000001));
#48549=CARTESIAN_POINT('Origin',(8.,12.2864158290368,-8.36175283812014E-14));
#48550=CARTESIAN_POINT('Origin',(4.,12.2864158290368,-4.17197523150838E-14));
#48551=CARTESIAN_POINT('',(4.01465091399082,13.1257661294523,-42.7191142657048));
#48552=CARTESIAN_POINT('',(3.99999999999958,12.2864158290368,-40.25));
#48553=CARTESIAN_POINT('Origin',(4.24999999999958,12.2864158290368,-40.25));
#48554=CARTESIAN_POINT('',(4.24999999999958,12.2864158290368,-40.));
#48555=CARTESIAN_POINT('Origin',(-4.1915578441221E-13,12.2864158290368,
-40.));
#48556=CARTESIAN_POINT('',(7.74999999999958,12.2864158290368,-40.0000000000001));
#48557=CARTESIAN_POINT('Origin',(7.74999999999958,12.2864158290368,-40.2500000000001));
#48558=CARTESIAN_POINT('',(7.99999999999958,12.2864158290368,-40.2500000000001));
#48559=CARTESIAN_POINT('Origin',(8.,12.2864158290368,-8.36175283812014E-14));
#48560=CARTESIAN_POINT('',(7.99999999999956,12.2864158290368,-42.2246585485087));
#48561=CARTESIAN_POINT('Origin',(7.74999999999973,12.2864158290368,-25.7500000000001));
#48562=CARTESIAN_POINT('',(7.99999999999973,12.2864158290368,-25.7500000000001));
#48563=CARTESIAN_POINT('',(7.74999999999973,12.2864158290368,-26.0000000000001));
#48564=CARTESIAN_POINT('Origin',(-2.72513568180798E-13,12.2864158290368,
-26.));
#48565=CARTESIAN_POINT('',(4.24999999999973,12.2864158290368,-26.));
#48566=CARTESIAN_POINT('Origin',(4.24999999999973,12.2864158290368,-25.75));
#48567=CARTESIAN_POINT('',(3.99999999999973,12.2864158290368,-25.75));
#48568=CARTESIAN_POINT('Origin',(4.,12.2864158290368,-4.17197523150838E-14));
#48569=CARTESIAN_POINT('',(3.99999999999977,12.2864158290368,-22.25));
#48570=CARTESIAN_POINT('Origin',(4.24999999999977,12.2864158290368,-22.25));
#48571=CARTESIAN_POINT('',(4.24999999999977,12.2864158290368,-22.));
#48572=CARTESIAN_POINT('Origin',(-2.30615792114681E-13,12.2864158290368,
-22.));
#48573=CARTESIAN_POINT('',(7.74999999999977,12.2864158290368,-22.0000000000001));
#48574=CARTESIAN_POINT('Origin',(7.74999999999977,12.2864158290368,-22.2500000000001));
#48575=CARTESIAN_POINT('',(7.99999999999977,12.2864158290368,-22.2500000000001));
#48576=CARTESIAN_POINT('Origin',(8.,12.2864158290368,-8.36175283812014E-14));
#48577=CARTESIAN_POINT('Origin',(7.74999999999979,12.2864158290368,-19.7500000000001));
#48578=CARTESIAN_POINT('',(7.99999999999979,12.2864158290368,-19.7500000000001));
#48579=CARTESIAN_POINT('',(7.74999999999979,12.2864158290368,-20.0000000000001));
#48580=CARTESIAN_POINT('Origin',(-2.09666904081622E-13,12.2864158290368,
-20.));
#48581=CARTESIAN_POINT('',(4.24999999999979,12.2864158290368,-20.));
#48582=CARTESIAN_POINT('Origin',(4.24999999999979,12.2864158290368,-19.75));
#48583=CARTESIAN_POINT('',(3.99999999999979,12.2864158290368,-19.75));
#48584=CARTESIAN_POINT('Origin',(4.,12.2864158290368,-4.17197523150838E-14));
#48585=CARTESIAN_POINT('',(3.99999999999983,12.2864158290368,-16.25));
#48586=CARTESIAN_POINT('Origin',(4.24999999999983,12.2864158290368,-16.25));
#48587=CARTESIAN_POINT('',(4.24999999999983,12.2864158290368,-16.));
#48588=CARTESIAN_POINT('Origin',(-1.67769128015504E-13,12.2864158290368,
-16.));
#48589=CARTESIAN_POINT('',(7.74999999999983,12.2864158290368,-16.0000000000001));
#48590=CARTESIAN_POINT('Origin',(7.74999999999983,12.2864158290368,-16.2500000000001));
#48591=CARTESIAN_POINT('',(7.99999999999983,12.2864158290368,-16.2500000000001));
#48592=CARTESIAN_POINT('Origin',(8.,12.2864158290368,-8.36175283812014E-14));
#48593=CARTESIAN_POINT('Origin',(7.74999999999986,12.2864158290368,-13.7500000000001));
#48594=CARTESIAN_POINT('',(7.99999999999986,12.2864158290368,-13.7500000000001));
#48595=CARTESIAN_POINT('',(7.74999999999985,12.2864158290368,-14.0000000000001));
#48596=CARTESIAN_POINT('Origin',(-1.46820239982445E-13,12.2864158290368,
-14.));
#48597=CARTESIAN_POINT('',(4.24999999999985,12.2864158290368,-14.));
#48598=CARTESIAN_POINT('Origin',(4.24999999999986,12.2864158290368,-13.75));
#48599=CARTESIAN_POINT('',(3.99999999999986,12.2864158290368,-13.75));
#48600=CARTESIAN_POINT('Origin',(4.,12.2864158290368,-4.17197523150838E-14));
#48601=CARTESIAN_POINT('',(3.99999999999989,12.2864158290368,-10.25));
#48602=CARTESIAN_POINT('Origin',(4.24999999999989,12.2864158290368,-10.25));
#48603=CARTESIAN_POINT('',(4.2499999999999,12.2864158290368,-10.));
#48604=CARTESIAN_POINT('Origin',(-1.04922463916328E-13,12.2864158290368,
-10.));
#48605=CARTESIAN_POINT('',(7.7499999999999,12.2864158290368,-10.0000000000001));
#48606=CARTESIAN_POINT('Origin',(7.74999999999989,12.2864158290368,-10.2500000000001));
#48607=CARTESIAN_POINT('',(7.99999999999989,12.2864158290368,-10.2500000000001));
#48608=CARTESIAN_POINT('Origin',(8.,12.2864158290368,-8.36175283812014E-14));
#48609=CARTESIAN_POINT('Origin',(-1.46820239982445E-13,12.2864158290368,
-14.));
#48610=CARTESIAN_POINT('',(10.2499999999999,12.2864158290368,-14.0000000000001));
#48611=CARTESIAN_POINT('Origin',(10.2499999999999,12.2864158290368,-13.7500000000001));
#48612=CARTESIAN_POINT('',(9.99999999999986,12.2864158290368,-13.7500000000001));
#48613=CARTESIAN_POINT('Origin',(10.,12.2864158290368,-1.0456641641426E-13));
#48614=CARTESIAN_POINT('Origin',(13.7499999999997,12.2864158290368,-31.7500000000001));
#48615=CARTESIAN_POINT('',(13.9999999999997,12.2864158290368,-31.7500000000001));
#48616=CARTESIAN_POINT('',(13.7499999999997,12.2864158290368,-32.0000000000001));
#48617=CARTESIAN_POINT('Origin',(-3.35360232279975E-13,12.2864158290368,
-32.));
#48618=CARTESIAN_POINT('',(10.2499999999997,12.2864158290368,-32.0000000000001));
#48619=CARTESIAN_POINT('Origin',(10.2499999999997,12.2864158290368,-31.7500000000001));
#48620=CARTESIAN_POINT('',(9.99999999999967,12.2864158290368,-31.7500000000001));
#48621=CARTESIAN_POINT('Origin',(10.,12.2864158290368,-1.0456641641426E-13));
#48622=CARTESIAN_POINT('',(9.99999999999971,12.2864158290368,-28.2500000000001));
#48623=CARTESIAN_POINT('Origin',(10.2499999999997,12.2864158290368,-28.2500000000001));
#48624=CARTESIAN_POINT('',(10.2499999999997,12.2864158290368,-28.0000000000001));
#48625=CARTESIAN_POINT('Origin',(-2.93462456213857E-13,12.2864158290368,
-28.));
#48626=CARTESIAN_POINT('',(13.7499999999997,12.2864158290368,-28.0000000000001));
#48627=CARTESIAN_POINT('Origin',(13.7499999999997,12.2864158290368,-28.2500000000001));
#48628=CARTESIAN_POINT('',(13.9999999999997,12.2864158290368,-28.2500000000001));
#48629=CARTESIAN_POINT('Origin',(14.,12.2864158290368,-1.46464192480378E-13));
#48630=CARTESIAN_POINT('Origin',(13.7499999999996,12.2864158290368,-37.7500000000002));
#48631=CARTESIAN_POINT('',(13.9999999999996,12.2864158290368,-37.7500000000002));
#48632=CARTESIAN_POINT('',(13.7499999999996,12.2864158290368,-38.0000000000002));
#48633=CARTESIAN_POINT('Origin',(-3.98206896379151E-13,12.2864158290368,
-38.));
#48634=CARTESIAN_POINT('',(10.2499999999996,12.2864158290368,-38.0000000000001));
#48635=CARTESIAN_POINT('Origin',(10.2499999999996,12.2864158290368,-37.7500000000001));
#48636=CARTESIAN_POINT('',(9.99999999999961,12.2864158290368,-37.7500000000001));
#48637=CARTESIAN_POINT('Origin',(10.,12.2864158290368,-1.0456641641426E-13));
#48638=CARTESIAN_POINT('',(9.99999999999964,12.2864158290368,-34.2500000000001));
#48639=CARTESIAN_POINT('Origin',(10.2499999999996,12.2864158290368,-34.2500000000001));
#48640=CARTESIAN_POINT('',(10.2499999999996,12.2864158290368,-34.0000000000001));
#48641=CARTESIAN_POINT('Origin',(-3.56309120313034E-13,12.2864158290368,
-34.));
#48642=CARTESIAN_POINT('',(13.7499999999996,12.2864158290368,-34.0000000000001));
#48643=CARTESIAN_POINT('Origin',(13.7499999999996,12.2864158290368,-34.2500000000001));
#48644=CARTESIAN_POINT('',(13.9999999999996,12.2864158290368,-34.2500000000001));
#48645=CARTESIAN_POINT('Origin',(14.,12.2864158290368,-1.46464192480378E-13));
#48646=CARTESIAN_POINT('Origin',(10.,12.2864158290368,-1.0456641641426E-13));
#48647=CARTESIAN_POINT('',(10.0146509139908,13.1257661294523,-41.6884058289698));
#48648=CARTESIAN_POINT('',(9.99999999999958,12.2864158290368,-40.2500000000001));
#48649=CARTESIAN_POINT('Origin',(10.2499999999996,12.2864158290368,-40.2500000000001));
#48650=CARTESIAN_POINT('',(10.2499999999996,12.2864158290368,-40.0000000000001));
#48651=CARTESIAN_POINT('Origin',(-4.1915578441221E-13,12.2864158290368,
-40.));
#48652=CARTESIAN_POINT('',(13.7499999999996,12.2864158290368,-40.0000000000001));
#48653=CARTESIAN_POINT('Origin',(13.7499999999996,12.2864158290368,-40.2500000000001));
#48654=CARTESIAN_POINT('',(13.9999999999996,12.2864158290368,-40.2500000000001));
#48655=CARTESIAN_POINT('Origin',(14.,12.2864158290368,-1.46464192480378E-13));
#48656=CARTESIAN_POINT('',(13.9999999999996,12.2864158290368,-40.6684313243132));
#48657=CARTESIAN_POINT('Origin',(13.7499999999997,12.2864158290368,-25.7500000000001));
#48658=CARTESIAN_POINT('',(13.9999999999997,12.2864158290368,-25.7500000000001));
#48659=CARTESIAN_POINT('',(13.7499999999997,12.2864158290368,-26.0000000000002));
#48660=CARTESIAN_POINT('Origin',(-2.72513568180798E-13,12.2864158290368,
-26.));
#48661=CARTESIAN_POINT('',(10.2499999999997,12.2864158290368,-26.0000000000001));
#48662=CARTESIAN_POINT('Origin',(10.2499999999997,12.2864158290368,-25.7500000000001));
#48663=CARTESIAN_POINT('',(9.99999999999973,12.2864158290368,-25.7500000000001));
#48664=CARTESIAN_POINT('Origin',(10.,12.2864158290368,-1.0456641641426E-13));
#48665=CARTESIAN_POINT('',(9.99999999999977,12.2864158290368,-22.2500000000001));
#48666=CARTESIAN_POINT('Origin',(10.2499999999998,12.2864158290368,-22.2500000000001));
#48667=CARTESIAN_POINT('',(10.2499999999998,12.2864158290368,-22.0000000000001));
#48668=CARTESIAN_POINT('Origin',(-2.30615792114681E-13,12.2864158290368,
-22.));
#48669=CARTESIAN_POINT('',(13.7499999999998,12.2864158290368,-22.0000000000001));
#48670=CARTESIAN_POINT('Origin',(13.7499999999998,12.2864158290368,-22.2500000000001));
#48671=CARTESIAN_POINT('',(13.9999999999998,12.2864158290368,-22.2500000000001));
#48672=CARTESIAN_POINT('Origin',(14.,12.2864158290368,-1.46464192480378E-13));
#48673=CARTESIAN_POINT('Origin',(13.7499999999998,12.2864158290368,-19.7500000000002));
#48674=CARTESIAN_POINT('',(13.9999999999998,12.2864158290368,-19.7500000000002));
#48675=CARTESIAN_POINT('',(13.7499999999998,12.2864158290368,-20.0000000000001));
#48676=CARTESIAN_POINT('Origin',(-2.09666904081622E-13,12.2864158290368,
-20.));
#48677=CARTESIAN_POINT('',(10.2499999999998,12.2864158290368,-20.0000000000001));
#48678=CARTESIAN_POINT('Origin',(10.2499999999998,12.2864158290368,-19.7500000000001));
#48679=CARTESIAN_POINT('',(9.99999999999979,12.2864158290368,-19.7500000000001));
#48680=CARTESIAN_POINT('Origin',(10.,12.2864158290368,-1.0456641641426E-13));
#48681=CARTESIAN_POINT('',(9.99999999999983,12.2864158290368,-16.2500000000001));
#48682=CARTESIAN_POINT('Origin',(10.2499999999998,12.2864158290368,-16.2500000000001));
#48683=CARTESIAN_POINT('',(10.2499999999998,12.2864158290368,-16.0000000000001));
#48684=CARTESIAN_POINT('Origin',(-1.67769128015504E-13,12.2864158290368,
-16.));
#48685=CARTESIAN_POINT('',(13.7499999999998,12.2864158290368,-16.0000000000001));
#48686=CARTESIAN_POINT('Origin',(13.7499999999998,12.2864158290368,-16.2500000000001));
#48687=CARTESIAN_POINT('',(13.9999999999998,12.2864158290368,-16.2500000000001));
#48688=CARTESIAN_POINT('Origin',(14.,12.2864158290368,-1.46464192480378E-13));
#48689=CARTESIAN_POINT('Origin',(-2.09666904081622E-13,12.2864158290368,
-20.));
#48690=CARTESIAN_POINT('',(16.2499999999998,12.2864158290368,-20.0000000000002));
#48691=CARTESIAN_POINT('Origin',(16.2499999999998,12.2864158290368,-19.7500000000002));
#48692=CARTESIAN_POINT('',(15.9999999999998,12.2864158290368,-19.7500000000002));
#48693=CARTESIAN_POINT('Origin',(16.,12.2864158290368,-1.67413080513437E-13));
#48694=CARTESIAN_POINT('Origin',(19.7499999999997,12.2864158290368,-31.7500000000002));
#48695=CARTESIAN_POINT('',(19.9999999999997,12.2864158290368,-31.7500000000002));
#48696=CARTESIAN_POINT('',(19.7499999999997,12.2864158290368,-32.0000000000002));
#48697=CARTESIAN_POINT('Origin',(-3.35360232279975E-13,12.2864158290368,
-32.));
#48698=CARTESIAN_POINT('',(16.2499999999997,12.2864158290368,-32.0000000000002));
#48699=CARTESIAN_POINT('Origin',(16.2499999999997,12.2864158290368,-31.7500000000002));
#48700=CARTESIAN_POINT('',(15.9999999999997,12.2864158290368,-31.7500000000002));
#48701=CARTESIAN_POINT('Origin',(16.,12.2864158290368,-1.67413080513437E-13));
#48702=CARTESIAN_POINT('',(15.9999999999997,12.2864158290368,-28.2500000000002));
#48703=CARTESIAN_POINT('Origin',(16.2499999999997,12.2864158290368,-28.2500000000002));
#48704=CARTESIAN_POINT('',(16.2499999999997,12.2864158290368,-28.0000000000002));
#48705=CARTESIAN_POINT('Origin',(-2.93462456213857E-13,12.2864158290368,
-28.));
#48706=CARTESIAN_POINT('',(19.7499999999997,12.2864158290368,-28.0000000000002));
#48707=CARTESIAN_POINT('Origin',(19.7499999999997,12.2864158290368,-28.2500000000002));
#48708=CARTESIAN_POINT('',(19.9999999999997,12.2864158290368,-28.2500000000002));
#48709=CARTESIAN_POINT('Origin',(20.,12.2864158290368,-2.09310856579554E-13));
#48710=CARTESIAN_POINT('Origin',(19.7499999999996,12.2864158290368,-37.7500000000002));
#48711=CARTESIAN_POINT('',(19.9999999999996,12.2864158290368,-37.7500000000002));
#48712=CARTESIAN_POINT('',(19.7499999999996,12.2864158290368,-38.0000000000002));
#48713=CARTESIAN_POINT('Origin',(-3.98206896379151E-13,12.2864158290368,
-38.));
#48714=CARTESIAN_POINT('',(16.2499999999996,12.2864158290368,-38.0000000000002));
#48715=CARTESIAN_POINT('Origin',(16.2499999999996,12.2864158290368,-37.7500000000002));
#48716=CARTESIAN_POINT('',(15.9999999999996,12.2864158290368,-37.7500000000002));
#48717=CARTESIAN_POINT('Origin',(16.,12.2864158290368,-1.67413080513437E-13));
#48718=CARTESIAN_POINT('',(15.9999999999996,12.2864158290368,-34.2500000000002));
#48719=CARTESIAN_POINT('Origin',(16.2499999999996,12.2864158290368,-34.2500000000002));
#48720=CARTESIAN_POINT('',(16.2499999999996,12.2864158290368,-34.0000000000002));
#48721=CARTESIAN_POINT('Origin',(-3.56309120313034E-13,12.2864158290368,
-34.));
#48722=CARTESIAN_POINT('',(19.7499999999996,12.2864158290368,-34.0000000000002));
#48723=CARTESIAN_POINT('Origin',(19.7499999999996,12.2864158290368,-34.2500000000002));
#48724=CARTESIAN_POINT('',(19.9999999999996,12.2864158290368,-34.2500000000002));
#48725=CARTESIAN_POINT('Origin',(20.,12.2864158290368,-2.09310856579554E-13));
#48726=CARTESIAN_POINT('Origin',(16.2499999999996,12.2864158290368,-40.2500000000002));
#48727=CARTESIAN_POINT('',(16.2499999999996,12.6085776053825,-40.0056233547237));
#48728=CARTESIAN_POINT('Ctrl Pts',(16.0673035961366,12.2864158290368,-40.0793482375846));
#48729=CARTESIAN_POINT('Ctrl Pts',(16.06998148505,12.3565480422212,-40.0782747058017));
#48730=CARTESIAN_POINT('Ctrl Pts',(16.0727383729994,12.4264119624119,-40.0771691950579));
#48731=CARTESIAN_POINT('Ctrl Pts',(16.0823639222087,12.6605955497746,-40.0733081216187));
#48732=CARTESIAN_POINT('Ctrl Pts',(16.0903466182545,12.8415528499506,-40.0701042972908));
#48733=CARTESIAN_POINT('Ctrl Pts',(16.1051218719268,13.1125431310098,-40.0641670032534));
#48734=CARTESIAN_POINT('Ctrl Pts',(16.1105020462101,13.2027803900917,-40.0620040696596));
#48735=CARTESIAN_POINT('Ctrl Pts',(16.1199846721082,13.3348895209945,-40.0581889988433));
#48736=CARTESIAN_POINT('Ctrl Pts',(16.1233818656131,13.3783799367939,-40.0568218233461));
#48737=CARTESIAN_POINT('Ctrl Pts',(16.1311160166761,13.4637404380086,-40.0537078613427));
#48738=CARTESIAN_POINT('Ctrl Pts',(16.1353143091727,13.50562506347,-40.0520170589854));
#48739=CARTESIAN_POINT('Ctrl Pts',(16.1428068245722,13.5587458168163,-40.0489973829502));
#48740=CARTESIAN_POINT('Ctrl Pts',(16.1448891096726,13.572327237143,-40.048158049881));
#48741=CARTESIAN_POINT('Ctrl Pts',(16.1487253037964,13.5924009701683,-40.046611254758));
#48742=CARTESIAN_POINT('Ctrl Pts',(16.1501216926184,13.5990342650076,-40.0460481486954));
#48743=CARTESIAN_POINT('Ctrl Pts',(16.1533431149314,13.6118368064944,-40.0447488346497));
#48744=CARTESIAN_POINT('Ctrl Pts',(16.155082100108,13.6180310505429,-40.0440473691212));
#48745=CARTESIAN_POINT('Ctrl Pts',(16.1587072305188,13.6261759350459,-40.0425846077463));
#48746=CARTESIAN_POINT('Ctrl Pts',(16.1601872218844,13.6290832844387,-40.0419873813805));
#48747=CARTESIAN_POINT('Ctrl Pts',(16.1625659967999,13.6312274149738,-40.0410272170531));
#48748=CARTESIAN_POINT('Ctrl Pts',(16.1630523736055,13.6315882691442,-40.0408308891949));
#48749=CARTESIAN_POINT('Ctrl Pts',(16.1641015895466,13.6320902696201,-40.0404073420095));
#48750=CARTESIAN_POINT('Ctrl Pts',(16.1646650639703,13.6322298701781,-40.040179866048));
#48751=CARTESIAN_POINT('Ctrl Pts',(16.1657397786923,13.6322298701781,-40.0397459750112));
#48752=CARTESIAN_POINT('Ctrl Pts',(16.1663032435952,13.6320902696194,-40.0395184754681));
#48753=CARTESIAN_POINT('Ctrl Pts',(16.1673524252991,13.6315882691434,-40.03909484348));
#48754=CARTESIAN_POINT('Ctrl Pts',(16.1678387774937,13.6312274149739,-40.0388984546612));
#48755=CARTESIAN_POINT('Ctrl Pts',(16.1702174061655,13.6290832844389,-40.0379379280993));
#48756=CARTESIAN_POINT('Ctrl Pts',(16.1716971991896,13.626175935046,-40.0373402104569));
#48757=CARTESIAN_POINT('Ctrl Pts',(16.175321773759,13.618031050543,-40.0358760723056));
#48758=CARTESIAN_POINT('Ctrl Pts',(16.1770603359531,13.6118368064945,-40.0351735590819));
#48759=CARTESIAN_POINT('Ctrl Pts',(16.1802808833384,13.5990342650077,-40.0338720779078));
#48760=CARTESIAN_POINT('Ctrl Pts',(16.1816768185129,13.5924009701684,-40.0333078481954));
#48761=CARTESIAN_POINT('Ctrl Pts',(16.1855116387092,13.5723272371431,-40.0317576499594));
#48762=CARTESIAN_POINT('Ctrl Pts',(16.1875929927421,13.5587458168164,-40.0309160107076));
#48763=CARTESIAN_POINT('Ctrl Pts',(16.1950818613657,13.5056250634701,-40.0278873018889));
#48764=CARTESIAN_POINT('Ctrl Pts',(16.1992772653112,13.4637404380087,-40.026189344813));
#48765=CARTESIAN_POINT('Ctrl Pts',(16.2070055001083,13.378379936794,-40.0230607286741));
#48766=CARTESIAN_POINT('Ctrl Pts',(16.210399664954,13.3348895209945,-40.0216860514211));
#48767=CARTESIAN_POINT('Ctrl Pts',(16.2198730439652,13.2027803900917,-40.0178480767771));
#48768=CARTESIAN_POINT('Ctrl Pts',(16.2252468402025,13.1125431310097,-40.0156693452539));
#48769=CARTESIAN_POINT('Ctrl Pts',(16.2378050170779,12.8819138189067,-40.0105755543532));
#48770=CARTESIAN_POINT('Ctrl Pts',(16.2442908457454,12.7414340518507,-40.0079423726229));
#48771=CARTESIAN_POINT('Ctrl Pts',(16.2499999999996,12.6085776053825,-40.0056233547237));
#48772=CARTESIAN_POINT('',(16.2499999999996,12.2864158290368,-40.0000000000002));
#48773=CARTESIAN_POINT('Origin',(-4.1915578441221E-13,12.2864158290368,
-40.));
#48774=CARTESIAN_POINT('',(16.2638371856086,12.2864158290368,-40.0000000000002));
#48775=CARTESIAN_POINT('Origin',(19.7499999999997,12.2864158290368,-25.7500000000002));
#48776=CARTESIAN_POINT('',(19.9999999999997,12.2864158290368,-25.7500000000002));
#48777=CARTESIAN_POINT('',(19.7499999999997,12.2864158290368,-26.0000000000002));
#48778=CARTESIAN_POINT('Origin',(-2.72513568180798E-13,12.2864158290368,
-26.));
#48779=CARTESIAN_POINT('',(16.2499999999997,12.2864158290368,-26.0000000000002));
#48780=CARTESIAN_POINT('Origin',(16.2499999999997,12.2864158290368,-25.7500000000002));
#48781=CARTESIAN_POINT('',(15.9999999999997,12.2864158290368,-25.7500000000002));
#48782=CARTESIAN_POINT('Origin',(16.,12.2864158290368,-1.67413080513437E-13));
#48783=CARTESIAN_POINT('',(15.9999999999998,12.2864158290368,-22.2500000000002));
#48784=CARTESIAN_POINT('Origin',(16.2499999999998,12.2864158290368,-22.2500000000002));
#48785=CARTESIAN_POINT('',(16.2499999999998,12.2864158290368,-22.0000000000002));
#48786=CARTESIAN_POINT('Origin',(-2.30615792114681E-13,12.2864158290368,
-22.));
#48787=CARTESIAN_POINT('',(19.7499999999998,12.2864158290368,-22.0000000000002));
#48788=CARTESIAN_POINT('Origin',(19.7499999999998,12.2864158290368,-22.2500000000002));
#48789=CARTESIAN_POINT('',(19.9999999999998,12.2864158290368,-22.2500000000002));
#48790=CARTESIAN_POINT('Origin',(20.,12.2864158290368,-2.09310856579554E-13));
#48791=CARTESIAN_POINT('Origin',(25.7499999999997,12.2864158290368,-31.7500000000003));
#48792=CARTESIAN_POINT('',(25.9999999999997,12.2864158290368,-31.7500000000003));
#48793=CARTESIAN_POINT('',(25.7499999999997,12.2864158290368,-32.0000000000003));
#48794=CARTESIAN_POINT('Origin',(-3.35360232279975E-13,12.2864158290368,
-32.));
#48795=CARTESIAN_POINT('',(22.2499999999997,12.2864158290368,-32.0000000000002));
#48796=CARTESIAN_POINT('Origin',(22.2499999999997,12.2864158290368,-31.7500000000002));
#48797=CARTESIAN_POINT('',(21.9999999999997,12.2864158290368,-31.7500000000002));
#48798=CARTESIAN_POINT('Origin',(22.,12.2864158290368,-2.30259744612613E-13));
#48799=CARTESIAN_POINT('',(21.9999999999997,12.2864158290368,-28.2500000000002));
#48800=CARTESIAN_POINT('Origin',(22.2499999999997,12.2864158290368,-28.2500000000002));
#48801=CARTESIAN_POINT('',(22.2499999999997,12.2864158290368,-28.0000000000002));
#48802=CARTESIAN_POINT('Origin',(-2.93462456213857E-13,12.2864158290368,
-28.));
#48803=CARTESIAN_POINT('',(25.7499999999997,12.2864158290368,-28.0000000000003));
#48804=CARTESIAN_POINT('Origin',(25.7499999999997,12.2864158290368,-28.2500000000003));
#48805=CARTESIAN_POINT('',(25.9999999999997,12.2864158290368,-28.2500000000003));
#48806=CARTESIAN_POINT('Origin',(26.,12.2864158290368,-2.72157520678731E-13));
#48807=CARTESIAN_POINT('Origin',(22.,12.2864158290368,-2.30259744612613E-13));
#48808=CARTESIAN_POINT('',(22.0146509139909,13.1257661294523,-36.714085776306));
#48809=CARTESIAN_POINT('',(21.9999999999996,12.2864158290368,-34.2500000000002));
#48810=CARTESIAN_POINT('Origin',(22.2499999999996,12.2864158290368,-34.2500000000002));
#48811=CARTESIAN_POINT('',(22.2499999999996,12.2864158290368,-34.0000000000002));
#48812=CARTESIAN_POINT('Origin',(-3.56309120313034E-13,12.2864158290368,
-34.));
#48813=CARTESIAN_POINT('',(25.7499999999996,12.2864158290368,-34.0000000000003));
#48814=CARTESIAN_POINT('Origin',(25.7499999999996,12.2864158290368,-34.2500000000003));
#48815=CARTESIAN_POINT('',(25.9999999999996,12.2864158290368,-34.2500000000003));
#48816=CARTESIAN_POINT('Origin',(26.,12.2864158290368,-2.72157520678731E-13));
#48817=CARTESIAN_POINT('',(25.9999999999996,12.2864158290368,-34.3499696790943));
#48818=CARTESIAN_POINT('Origin',(-2.72513568180798E-13,12.2864158290368,
-26.));
#48819=CARTESIAN_POINT('',(22.2499999999997,12.2864158290368,-26.0000000000002));
#48820=CARTESIAN_POINT('Origin',(22.2499999999997,12.2864158290368,-25.7500000000002));
#48821=CARTESIAN_POINT('',(21.9999999999997,12.2864158290368,-25.7500000000002));
#48822=CARTESIAN_POINT('Origin',(22.,12.2864158290368,-2.30259744612613E-13));
#48823=CARTESIAN_POINT('Origin',(-3.35360232279975E-13,12.2864158290368,
-32.));
#48824=CARTESIAN_POINT('',(28.8949819546429,13.1257661294523,-31.985349086009));
#48825=CARTESIAN_POINT('',(28.2499999999997,12.2864158290368,-32.0000000000003));
#48826=CARTESIAN_POINT('Origin',(28.2499999999997,12.2864158290368,-31.7500000000003));
#48827=CARTESIAN_POINT('',(27.9999999999997,12.2864158290368,-31.7500000000003));
#48828=CARTESIAN_POINT('Origin',(28.,12.2864158290368,-2.93106408711789E-13));
#48829=CARTESIAN_POINT('Origin',(0.,12.2864158290368,0.));
#48830=CARTESIAN_POINT('',(22.3796096990733,12.2864158290368,-36.9278413898937));
#48831=CARTESIAN_POINT('',(25.8999151087526,12.2864158290368,-34.5500621903841));
#48832=CARTESIAN_POINT('Origin',(0.,0.985332996396023,0.));
#48833=CARTESIAN_POINT('Origin',(0.,12.2864158290368,0.));
#48834=CARTESIAN_POINT('',(13.8300339067959,12.2864158290368,-40.9052877038761));
#48835=CARTESIAN_POINT('',(10.3097284971166,12.2864158290368,-41.9311566536835));
#48836=CARTESIAN_POINT('Origin',(0.,12.2864158290368,0.));
#48837=CARTESIAN_POINT('',(4.27478789613822,12.2864158290368,-42.9678785657732));
#48838=CARTESIAN_POINT('',(7.79509330581753,12.2864158290368,-42.4705653406403));
#48839=CARTESIAN_POINT('Origin',(0.,12.2864158290368,0.));
#48840=CARTESIAN_POINT('',(1.76015270483917,12.2864158290368,-43.1441104028771));
#48841=CARTESIAN_POINT('',(-1.76015270484008,12.2864158290368,-43.1441104028771));
#48842=CARTESIAN_POINT('Ctrl Pts',(29.0436118330411,13.9651164298679,-31.9131848054089));
#48843=CARTESIAN_POINT('Ctrl Pts',(29.0032233727569,13.9651164298679,-31.9499414151589));
#48844=CARTESIAN_POINT('Ctrl Pts',(28.9498223452789,13.9651164298679,-31.9706981467783));
#48845=CARTESIAN_POINT('Ctrl Pts',(28.8949819546429,13.9651164298679,-31.9706981720178));
#48846=CARTESIAN_POINT('Ctrl Pts',(29.0633341308017,12.2864158290368,-31.9348557097316));
#48847=CARTESIAN_POINT('Ctrl Pts',(29.0175876366812,12.2864158290368,-31.9764885429721));
#48848=CARTESIAN_POINT('Ctrl Pts',(28.9571016212998,12.2864158290368,-31.9999999712925));
#48849=CARTESIAN_POINT('Ctrl Pts',(28.8949819546429,12.2864158290368,-32.0000000000003));
#48850=CARTESIAN_POINT('Ctrl Pts',(22.3644229581349,13.9651164298679,-36.9027822593663));
#48851=CARTESIAN_POINT('Ctrl Pts',(22.3312091757296,13.9651164298679,-36.9229108936164));
#48852=CARTESIAN_POINT('Ctrl Pts',(22.2923331086277,13.9651164298679,-36.934086528442));
#48853=CARTESIAN_POINT('Ctrl Pts',(22.2148970119214,13.9651164298679,-36.9353575668886));
#48854=CARTESIAN_POINT('Ctrl Pts',(22.1757260685608,13.9651164298679,-36.9255131230135));
#48855=CARTESIAN_POINT('Ctrl Pts',(22.1077375132971,13.9651164298679,-36.8872471555963));
#48856=CARTESIAN_POINT('Ctrl Pts',(22.0791716683464,13.9651164298679,-36.8590943157987));
#48857=CARTESIAN_POINT('Ctrl Pts',(22.0399505487754,13.9651164298679,-36.7921367646118));
#48858=CARTESIAN_POINT('Ctrl Pts',(22.0293018538859,13.9651164298679,-36.7532188988516));
#48859=CARTESIAN_POINT('Ctrl Pts',(22.0293018279822,13.9651164298679,-36.714085776306));
#48860=CARTESIAN_POINT('Ctrl Pts',(22.3796096990733,12.2864158290368,-36.9278413898937));
#48861=CARTESIAN_POINT('Ctrl Pts',(22.3419882773303,12.2864158290367,-36.9506411971851));
#48862=CARTESIAN_POINT('Ctrl Pts',(22.2979530583088,12.2864158290368,-36.9633000574056));
#48863=CARTESIAN_POINT('Ctrl Pts',(22.2102388654261,12.2864158290368,-36.9647398008017));
#48864=CARTESIAN_POINT('Ctrl Pts',(22.1658677743318,12.2864158290368,-36.9535886975367));
#48865=CARTESIAN_POINT('Ctrl Pts',(22.0888518721026,12.2864158290368,-36.9102418725236));
#48866=CARTESIAN_POINT('Ctrl Pts',(22.0564924152441,12.2864158290368,-36.8783504274687));
#48867=CARTESIAN_POINT('Ctrl Pts',(22.0120627276038,12.2864158290368,-36.8025009076984));
#48868=CARTESIAN_POINT('Ctrl Pts',(22.0000000294019,12.2864158290368,-36.7584147748601));
#48869=CARTESIAN_POINT('Ctrl Pts',(21.9999999999996,12.2864158290368,-36.714085776306));
#48870=CARTESIAN_POINT('Ctrl Pts',(25.9706981720171,13.9651164298679,-34.3499700010598));
#48871=CARTESIAN_POINT('Ctrl Pts',(25.9706979880728,13.9651164298679,-34.4187861304548));
#48872=CARTESIAN_POINT('Ctrl Pts',(25.9377080563337,13.9651164298679,-34.4851102672945));
#48873=CARTESIAN_POINT('Ctrl Pts',(25.8823394983478,13.9651164298679,-34.5266166142125));
#48874=CARTESIAN_POINT('Ctrl Pts',(25.9999999999996,12.2864158290368,-34.3499700010598));
#48875=CARTESIAN_POINT('Ctrl Pts',(25.9999997915579,12.2864158290368,-34.4279226079433));
#48876=CARTESIAN_POINT('Ctrl Pts',(25.9626305406761,12.2864158290368,-34.5030483513182));
#48877=CARTESIAN_POINT('Ctrl Pts',(25.8999151087526,12.2864158290368,-34.5500621903841));
#48878=CARTESIAN_POINT('Ctrl Pts',(13.970698172017,13.9651164298679,-40.6684318962849));
#48879=CARTESIAN_POINT('Ctrl Pts',(13.970698049303,13.9651164298681,-40.7143553275645));
#48880=CARTESIAN_POINT('Ctrl Pts',(13.956108530185,13.9651164298679,-40.759686253661));
#48881=CARTESIAN_POINT('Ctrl Pts',(13.9027205260877,13.9651164298679,-40.8342179533946));
#48882=CARTESIAN_POINT('Ctrl Pts',(13.8643746603694,13.9651164298679,-40.862745762539));
#48883=CARTESIAN_POINT('Ctrl Pts',(13.8206488842281,13.9651164298679,-40.8775294893373));
#48884=CARTESIAN_POINT('Ctrl Pts',(13.9999999999996,12.2864158290368,-40.6684318962849));
#48885=CARTESIAN_POINT('Ctrl Pts',(13.9999998609676,12.2864158290369,-40.7204534177383));
#48886=CARTESIAN_POINT('Ctrl Pts',(13.9834730289834,12.2864158290368,-40.7718027191554));
#48887=CARTESIAN_POINT('Ctrl Pts',(13.9229980972695,12.2864158290368,-40.8562280414981));
#48888=CARTESIAN_POINT('Ctrl Pts',(13.8795628077703,12.2864158290368,-40.8885419350419));
#48889=CARTESIAN_POINT('Ctrl Pts',(13.8300339067972,12.2864158290368,-40.9052877038781));
#48890=CARTESIAN_POINT('Ctrl Pts',(10.302732344014,13.9651164298679,-41.9027022873246));
#48891=CARTESIAN_POINT('Ctrl Pts',(10.2377641729665,13.9651164298679,-41.9186760059022));
#48892=CARTESIAN_POINT('Ctrl Pts',(10.1663047682504,13.9651164298679,-41.903129311994));
#48893=CARTESIAN_POINT('Ctrl Pts',(10.0616797048918,13.9651164298679,-41.8212667500849));
#48894=CARTESIAN_POINT('Ctrl Pts',(10.0293018875522,13.9651164298679,-41.7556158681868));
#48895=CARTESIAN_POINT('Ctrl Pts',(10.0293018279821,13.9651164298679,-41.6884058289698));
#48896=CARTESIAN_POINT('Ctrl Pts',(10.3097284971166,12.2864158290368,-41.9311566536835));
#48897=CARTESIAN_POINT('Ctrl Pts',(10.2361380476234,12.2864158290368,-41.9492503311143));
#48898=CARTESIAN_POINT('Ctrl Pts',(10.1551935604054,12.2864158290368,-41.9316408283578));
#48899=CARTESIAN_POINT('Ctrl Pts',(10.0366779216431,12.2864158290368,-41.8389097607661));
#48900=CARTESIAN_POINT('Ctrl Pts',(10.0000000680333,12.2864158290368,-41.7645408613859));
#48901=CARTESIAN_POINT('Ctrl Pts',(9.99999999999956,12.2864158290368,-41.6884058289698));
#48902=CARTESIAN_POINT('Ctrl Pts',(4.27188703695356,13.9651164298679,-42.9387206828063));
#48903=CARTESIAN_POINT('Ctrl Pts',(4.21070645264726,13.9651164298679,-42.944807251327));
#48904=CARTESIAN_POINT('Ctrl Pts',(4.14722789953931,13.9651164298679,-42.9237511284716));
#48905=CARTESIAN_POINT('Ctrl Pts',(4.05657837554722,13.9651164298679,-42.8417116813899));
#48906=CARTESIAN_POINT('Ctrl Pts',(4.02930198388689,13.9651164298679,-42.7807014915391));
#48907=CARTESIAN_POINT('Ctrl Pts',(4.0293018279821,13.9651164298679,-42.7191142657048));
#48908=CARTESIAN_POINT('Ctrl Pts',(4.27478789613824,12.2864158290368,-42.9678785657732));
#48909=CARTESIAN_POINT('Ctrl Pts',(4.20548749139628,12.2864158290368,-42.9747729370317));
#48910=CARTESIAN_POINT('Ctrl Pts',(4.13358319687043,12.2864158290368,-42.9509225178879));
#48911=CARTESIAN_POINT('Ctrl Pts',(4.03089898418786,12.2864158290368,-42.8579914613633));
#48912=CARTESIAN_POINT('Ctrl Pts',(4.00000017659918,12.2864158290368,-42.7888799353853));
#48913=CARTESIAN_POINT('Ctrl Pts',(3.99999999999955,12.2864158290368,-42.7191142657048));
#48914=CARTESIAN_POINT('Ctrl Pts',(7.97069817201701,13.9651164298679,-42.2246587886425));
#48915=CARTESIAN_POINT('Ctrl Pts',(7.97069803484298,13.9651164298679,-42.2760024589038));
#48916=CARTESIAN_POINT('Ctrl Pts',(7.95246573748438,13.9651164298679,-42.3264320674072));
#48917=CARTESIAN_POINT('Ctrl Pts',(7.88663227409761,13.9651164298679,-42.4054379652169));
#48918=CARTESIAN_POINT('Ctrl Pts',(7.84052511144215,13.9651164298679,-42.4324354338317));
#48919=CARTESIAN_POINT('Ctrl Pts',(7.78980357716643,13.9651164298679,-42.4417449330458));
#48920=CARTESIAN_POINT('Ctrl Pts',(7.99999999999956,12.2864158290368,-42.2246587886425));
#48921=CARTESIAN_POINT('Ctrl Pts',(7.99999984459579,12.2864158290368,-42.2828205030767));
#48922=CARTESIAN_POINT('Ctrl Pts',(7.97934638688344,12.2864158290368,-42.339945825462));
#48923=CARTESIAN_POINT('Ctrl Pts',(7.90477349623705,12.2864158290368,-42.4294397982629));
#48924=CARTESIAN_POINT('Ctrl Pts',(7.85254658294828,12.2864158290368,-42.4600202882061));
#48925=CARTESIAN_POINT('Ctrl Pts',(7.79509330581754,12.2864158290368,-42.4705653406403));
#48926=CARTESIAN_POINT('Ctrl Pts',(1.97069817201701,13.9651164298679,-42.8943150864053));
#48927=CARTESIAN_POINT('Ctrl Pts',(1.97069802170254,13.9651164298679,-42.9505876943552));
#48928=CARTESIAN_POINT('Ctrl Pts',(1.94811497989917,13.9651164298679,-43.0066025021277));
#48929=CARTESIAN_POINT('Ctrl Pts',(1.87036492378233,13.9651164298679,-43.087623624048));
#48930=CARTESIAN_POINT('Ctrl Pts',(1.81575705940205,13.9651164298679,-43.1125156264926));
#48931=CARTESIAN_POINT('Ctrl Pts',(1.75895827010599,13.9651164298679,-43.1148329294755));
#48932=CARTESIAN_POINT('Ctrl Pts',(1.99999999999955,12.2864158290368,-42.8943150864053));
#48933=CARTESIAN_POINT('Ctrl Pts',(1.99999982972045,12.2864158290368,-42.9580603817067));
#48934=CARTESIAN_POINT('Ctrl Pts',(1.97441776391982,12.2864158290368,-43.0215128426886));
#48935=CARTESIAN_POINT('Ctrl Pts',(1.88634592712773,12.2864158290368,-43.1132899987123));
#48936=CARTESIAN_POINT('Ctrl Pts',(1.82448984655227,12.2864158290368,-43.1414855467453));
#48937=CARTESIAN_POINT('Ctrl Pts',(1.76015270483921,12.2864158290368,-43.1441104028772));
#48938=CARTESIAN_POINT('Origin',(-1.75000000000002,12.2864158290368,-1.74999999999998));
#48939=CARTESIAN_POINT('',(-2.,12.2864158290368,-1.75));
#48940=CARTESIAN_POINT('Origin',(-1.75000000000008,12.2864158290368,-7.74999999999998));
#48941=CARTESIAN_POINT('',(-2.00000000000008,12.2864158290368,-7.74999999999998));
#48942=CARTESIAN_POINT('Origin',(-1.75000000000004,12.2864158290368,-4.24999999999998));
#48943=CARTESIAN_POINT('',(-2.00000000000004,12.2864158290368,-4.24999999999998));
#48944=CARTESIAN_POINT('Origin',(-2.,12.2864158290368,2.11269117840926E-14));
#48945=CARTESIAN_POINT('Origin',(-1.75000000000042,12.2864158290368,-40.25));
#48946=CARTESIAN_POINT('',(-2.00000000000042,12.2864158290368,-40.25));
#48947=CARTESIAN_POINT('Origin',(-2.,12.2864158290368,2.11269117840926E-14));
#48948=CARTESIAN_POINT('Ctrl Pts',(-1.97557953310553,13.685332956652,-42.8953043480232));
#48949=CARTESIAN_POINT('Ctrl Pts',(-1.9837203644547,13.2190272474469,-42.8950103058249));
#48950=CARTESIAN_POINT('Ctrl Pts',(-1.99186060259363,12.7527215382419,-42.8946805520389));
#48951=CARTESIAN_POINT('Ctrl Pts',(-2.00000000000045,12.2864158290368,-42.8943150864052));
#48952=CARTESIAN_POINT('Origin',(-1.7500000000004,12.2864158290368,-37.75));
#48953=CARTESIAN_POINT('',(-2.0000000000004,12.2864158290368,-37.75));
#48954=CARTESIAN_POINT('Origin',(-1.75000000000036,12.2864158290368,-34.25));
#48955=CARTESIAN_POINT('',(-2.00000000000036,12.2864158290368,-34.25));
#48956=CARTESIAN_POINT('Origin',(-2.,12.2864158290368,2.11269117840926E-14));
#48957=CARTESIAN_POINT('Origin',(-1.75000000000033,12.2864158290368,-31.75));
#48958=CARTESIAN_POINT('',(-2.00000000000033,12.2864158290368,-31.75));
#48959=CARTESIAN_POINT('Origin',(-1.7500000000003,12.2864158290368,-28.25));
#48960=CARTESIAN_POINT('',(-2.0000000000003,12.2864158290368,-28.25));
#48961=CARTESIAN_POINT('Origin',(-2.,12.2864158290368,2.11269117840926E-14));
#48962=CARTESIAN_POINT('Origin',(-1.75000000000027,12.2864158290368,-25.75));
#48963=CARTESIAN_POINT('',(-2.00000000000027,12.2864158290368,-25.75));
#48964=CARTESIAN_POINT('Origin',(-1.75000000000023,12.2864158290368,-22.25));
#48965=CARTESIAN_POINT('',(-2.00000000000023,12.2864158290368,-22.25));
#48966=CARTESIAN_POINT('Origin',(-2.,12.2864158290368,2.11269117840926E-14));
#48967=CARTESIAN_POINT('Origin',(-1.75000000000021,12.2864158290368,-19.75));
#48968=CARTESIAN_POINT('',(-2.00000000000021,12.2864158290368,-19.75));
#48969=CARTESIAN_POINT('Origin',(-1.75000000000017,12.2864158290368,-16.25));
#48970=CARTESIAN_POINT('',(-2.00000000000017,12.2864158290368,-16.25));
#48971=CARTESIAN_POINT('Origin',(-2.,12.2864158290368,2.11269117840926E-14));
#48972=CARTESIAN_POINT('Origin',(-1.75000000000014,12.2864158290368,-13.75));
#48973=CARTESIAN_POINT('',(-2.00000000000014,12.2864158290368,-13.75));
#48974=CARTESIAN_POINT('Origin',(-1.75000000000011,12.2864158290368,-10.25));
#48975=CARTESIAN_POINT('',(-2.00000000000011,12.2864158290368,-10.25));
#48976=CARTESIAN_POINT('Origin',(-2.,12.2864158290368,2.11269117840926E-14));
#48977=CARTESIAN_POINT('Origin',(-7.75000000000008,12.2864158290368,-7.74999999999992));
#48978=CARTESIAN_POINT('',(-8.,12.2864158290368,-7.75));
#48979=CARTESIAN_POINT('',(-7.75000000000008,12.2864158290368,-7.99999999999992));
#48980=CARTESIAN_POINT('Origin',(-8.36175283812014E-14,12.2864158290368,
-8.));
#48981=CARTESIAN_POINT('',(-4.25000000000009,12.2864158290368,-7.99999999999995));
#48982=CARTESIAN_POINT('Origin',(-4.25000000000008,12.2864158290368,-7.74999999999996));
#48983=CARTESIAN_POINT('',(-4.00000000000008,12.2864158290368,-7.74999999999996));
#48984=CARTESIAN_POINT('Origin',(-4.,12.2864158290368,4.20757998171514E-14));
#48985=CARTESIAN_POINT('',(-4.00000000000004,12.2864158290368,-4.24999999999996));
#48986=CARTESIAN_POINT('Origin',(-4.25000000000004,12.2864158290368,-4.24999999999996));
#48987=CARTESIAN_POINT('',(-4.25,12.2864158290368,-4.));
#48988=CARTESIAN_POINT('Origin',(-7.75000000000033,12.2864158290368,-31.7499999999999));
#48989=CARTESIAN_POINT('',(-7.75000000000033,12.2864158290368,-31.9999999999999));
#48990=CARTESIAN_POINT('',(-8.00000000000033,12.2864158290368,-31.7499999999999));
#48991=CARTESIAN_POINT('Origin',(-3.35004184777907E-13,12.2864158290368,
-32.));
#48992=CARTESIAN_POINT('',(-4.25000000000033,12.2864158290368,-32.));
#48993=CARTESIAN_POINT('Origin',(-4.25000000000033,12.2864158290368,-31.75));
#48994=CARTESIAN_POINT('',(-4.00000000000033,12.2864158290368,-31.75));
#48995=CARTESIAN_POINT('Origin',(-4.,12.2864158290368,4.20757998171514E-14));
#48996=CARTESIAN_POINT('',(-4.0000000000003,12.2864158290368,-28.25));
#48997=CARTESIAN_POINT('Origin',(-4.2500000000003,12.2864158290368,-28.25));
#48998=CARTESIAN_POINT('',(-4.25000000000029,12.2864158290368,-28.));
#48999=CARTESIAN_POINT('Origin',(-2.93106408711789E-13,12.2864158290368,
-28.));
#49000=CARTESIAN_POINT('',(-7.75000000000029,12.2864158290368,-27.9999999999999));
#49001=CARTESIAN_POINT('Origin',(-7.7500000000003,12.2864158290368,-28.2499999999999));
#49002=CARTESIAN_POINT('',(-8.0000000000003,12.2864158290368,-28.2499999999999));
#49003=CARTESIAN_POINT('Origin',(-8.,12.2864158290368,8.3973575883269E-14));
#49004=CARTESIAN_POINT('Origin',(-7.7500000000004,12.2864158290368,-37.7499999999999));
#49005=CARTESIAN_POINT('',(-7.7500000000004,12.2864158290368,-37.9999999999999));
#49006=CARTESIAN_POINT('',(-8.0000000000004,12.2864158290368,-37.7499999999999));
#49007=CARTESIAN_POINT('Origin',(-3.97850848877083E-13,12.2864158290368,
-38.));
#49008=CARTESIAN_POINT('',(-4.2500000000004,12.2864158290368,-38.));
#49009=CARTESIAN_POINT('Origin',(-4.2500000000004,12.2864158290368,-37.75));
#49010=CARTESIAN_POINT('',(-4.0000000000004,12.2864158290368,-37.75));
#49011=CARTESIAN_POINT('Origin',(-4.,12.2864158290368,4.20757998171514E-14));
#49012=CARTESIAN_POINT('',(-4.00000000000036,12.2864158290368,-34.25));
#49013=CARTESIAN_POINT('Origin',(-4.25000000000036,12.2864158290368,-34.25));
#49014=CARTESIAN_POINT('',(-4.25000000000036,12.2864158290368,-34.));
#49015=CARTESIAN_POINT('Origin',(-3.55953072810966E-13,12.2864158290368,
-34.));
#49016=CARTESIAN_POINT('',(-7.75000000000036,12.2864158290368,-33.9999999999999));
#49017=CARTESIAN_POINT('Origin',(-7.75000000000036,12.2864158290368,-34.2499999999999));
#49018=CARTESIAN_POINT('',(-8.00000000000036,12.2864158290368,-34.2499999999999));
#49019=CARTESIAN_POINT('Origin',(-8.,12.2864158290368,8.3973575883269E-14));
#49020=CARTESIAN_POINT('Origin',(-4.,12.2864158290368,4.20757998171514E-14));
#49021=CARTESIAN_POINT('',(-4.00000000000042,12.2864158290368,-40.25));
#49022=CARTESIAN_POINT('',(-4.01465091399172,13.1257661294523,-42.7191142657048));
#49023=CARTESIAN_POINT('Origin',(-4.25000000000042,12.2864158290368,-40.25));
#49024=CARTESIAN_POINT('',(-4.25000000000042,12.2864158290368,-40.));
#49025=CARTESIAN_POINT('Origin',(-4.18799736910142E-13,12.2864158290368,
-40.));
#49026=CARTESIAN_POINT('',(-7.75000000000042,12.2864158290368,-39.9999999999999));
#49027=CARTESIAN_POINT('Origin',(-7.75000000000042,12.2864158290368,-40.2499999999999));
#49028=CARTESIAN_POINT('',(-8.00000000000042,12.2864158290368,-40.2499999999999));
#49029=CARTESIAN_POINT('Origin',(-8.,12.2864158290368,8.3973575883269E-14));
#49030=CARTESIAN_POINT('',(-8.00000000000044,12.2864158290368,-42.2246585485086));
#49031=CARTESIAN_POINT('Origin',(-7.75000000000027,12.2864158290368,-25.7499999999999));
#49032=CARTESIAN_POINT('',(-7.75000000000027,12.2864158290368,-25.9999999999999));
#49033=CARTESIAN_POINT('',(-8.00000000000027,12.2864158290368,-25.7499999999999));
#49034=CARTESIAN_POINT('Origin',(-2.72157520678731E-13,12.2864158290368,
-26.));
#49035=CARTESIAN_POINT('',(-4.25000000000027,12.2864158290368,-26.));
#49036=CARTESIAN_POINT('Origin',(-4.25000000000027,12.2864158290368,-25.75));
#49037=CARTESIAN_POINT('',(-4.00000000000027,12.2864158290368,-25.75));
#49038=CARTESIAN_POINT('Origin',(-4.,12.2864158290368,4.20757998171514E-14));
#49039=CARTESIAN_POINT('',(-4.00000000000023,12.2864158290368,-22.25));
#49040=CARTESIAN_POINT('Origin',(-4.25000000000023,12.2864158290368,-22.25));
#49041=CARTESIAN_POINT('',(-4.25000000000023,12.2864158290368,-22.));
#49042=CARTESIAN_POINT('Origin',(-2.30259744612613E-13,12.2864158290368,
-22.));
#49043=CARTESIAN_POINT('',(-7.75000000000023,12.2864158290368,-21.9999999999999));
#49044=CARTESIAN_POINT('Origin',(-7.75000000000023,12.2864158290368,-22.2499999999999));
#49045=CARTESIAN_POINT('',(-8.00000000000023,12.2864158290368,-22.2499999999999));
#49046=CARTESIAN_POINT('Origin',(-8.,12.2864158290368,8.3973575883269E-14));
#49047=CARTESIAN_POINT('Origin',(-7.75000000000021,12.2864158290368,-19.7499999999999));
#49048=CARTESIAN_POINT('',(-7.75000000000021,12.2864158290368,-19.9999999999999));
#49049=CARTESIAN_POINT('',(-8.00000000000021,12.2864158290368,-19.7499999999999));
#49050=CARTESIAN_POINT('Origin',(-2.09310856579554E-13,12.2864158290368,
-20.));
#49051=CARTESIAN_POINT('',(-4.25000000000021,12.2864158290368,-20.));
#49052=CARTESIAN_POINT('Origin',(-4.25000000000021,12.2864158290368,-19.75));
#49053=CARTESIAN_POINT('',(-4.00000000000021,12.2864158290368,-19.75));
#49054=CARTESIAN_POINT('Origin',(-4.,12.2864158290368,4.20757998171514E-14));
#49055=CARTESIAN_POINT('',(-4.00000000000017,12.2864158290368,-16.25));
#49056=CARTESIAN_POINT('Origin',(-4.25000000000017,12.2864158290368,-16.25));
#49057=CARTESIAN_POINT('',(-4.25000000000017,12.2864158290368,-16.));
#49058=CARTESIAN_POINT('Origin',(-1.67413080513437E-13,12.2864158290368,
-16.));
#49059=CARTESIAN_POINT('',(-7.75000000000017,12.2864158290368,-15.9999999999999));
#49060=CARTESIAN_POINT('Origin',(-7.75000000000017,12.2864158290368,-16.2499999999999));
#49061=CARTESIAN_POINT('',(-8.00000000000017,12.2864158290368,-16.2499999999999));
#49062=CARTESIAN_POINT('Origin',(-8.,12.2864158290368,8.3973575883269E-14));
#49063=CARTESIAN_POINT('Origin',(-7.75000000000014,12.2864158290368,-13.7499999999999));
#49064=CARTESIAN_POINT('',(-7.75000000000015,12.2864158290368,-13.9999999999999));
#49065=CARTESIAN_POINT('',(-8.00000000000014,12.2864158290368,-13.7499999999999));
#49066=CARTESIAN_POINT('Origin',(-1.46464192480378E-13,12.2864158290368,
-14.));
#49067=CARTESIAN_POINT('',(-4.25000000000015,12.2864158290368,-14.));
#49068=CARTESIAN_POINT('Origin',(-4.25000000000014,12.2864158290368,-13.75));
#49069=CARTESIAN_POINT('',(-4.00000000000014,12.2864158290368,-13.75));
#49070=CARTESIAN_POINT('Origin',(-4.,12.2864158290368,4.20757998171514E-14));
#49071=CARTESIAN_POINT('',(-4.00000000000011,12.2864158290368,-10.25));
#49072=CARTESIAN_POINT('Origin',(-4.25000000000011,12.2864158290368,-10.25));
#49073=CARTESIAN_POINT('',(-4.25000000000011,12.2864158290368,-9.99999999999996));
#49074=CARTESIAN_POINT('Origin',(-1.0456641641426E-13,12.2864158290368,
-10.));
#49075=CARTESIAN_POINT('',(-7.7500000000001,12.2864158290368,-9.99999999999992));
#49076=CARTESIAN_POINT('Origin',(-7.75000000000011,12.2864158290368,-10.2499999999999));
#49077=CARTESIAN_POINT('',(-8.00000000000011,12.2864158290368,-10.2499999999999));
#49078=CARTESIAN_POINT('Origin',(-8.,12.2864158290368,8.3973575883269E-14));
#49079=CARTESIAN_POINT('Origin',(-13.7500000000001,12.2864158290368,-13.7499999999999));
#49080=CARTESIAN_POINT('',(-14.,12.2864158290368,-13.75));
#49081=CARTESIAN_POINT('',(-13.7500000000001,12.2864158290368,-13.9999999999999));
#49082=CARTESIAN_POINT('Origin',(-1.46464192480378E-13,12.2864158290368,
-14.));
#49083=CARTESIAN_POINT('',(-10.2500000000001,12.2864158290368,-13.9999999999999));
#49084=CARTESIAN_POINT('Origin',(-10.2500000000001,12.2864158290368,-13.7499999999999));
#49085=CARTESIAN_POINT('',(-10.0000000000001,12.2864158290368,-13.7499999999999));
#49086=CARTESIAN_POINT('Origin',(-10.,12.2864158290368,1.04922463916328E-13));
#49087=CARTESIAN_POINT('',(-10.0000000000001,12.2864158290368,-10.2499999999999));
#49088=CARTESIAN_POINT('Origin',(-10.2500000000001,12.2864158290368,-10.2499999999999));
#49089=CARTESIAN_POINT('',(-10.25,12.2864158290368,-10.));
#49090=CARTESIAN_POINT('Origin',(-13.7500000000003,12.2864158290368,-31.7499999999999));
#49091=CARTESIAN_POINT('',(-13.7500000000003,12.2864158290368,-31.9999999999999));
#49092=CARTESIAN_POINT('',(-14.0000000000003,12.2864158290368,-31.7499999999999));
#49093=CARTESIAN_POINT('Origin',(-3.35004184777907E-13,12.2864158290368,
-32.));
#49094=CARTESIAN_POINT('',(-10.2500000000003,12.2864158290368,-31.9999999999999));
#49095=CARTESIAN_POINT('Origin',(-10.2500000000003,12.2864158290368,-31.7499999999999));
#49096=CARTESIAN_POINT('',(-10.0000000000003,12.2864158290368,-31.7499999999999));
#49097=CARTESIAN_POINT('Origin',(-10.,12.2864158290368,1.04922463916328E-13));
#49098=CARTESIAN_POINT('',(-10.0000000000003,12.2864158290368,-28.2499999999999));
#49099=CARTESIAN_POINT('Origin',(-10.2500000000003,12.2864158290368,-28.2499999999999));
#49100=CARTESIAN_POINT('',(-10.2500000000003,12.2864158290368,-27.9999999999999));
#49101=CARTESIAN_POINT('Origin',(-2.93106408711789E-13,12.2864158290368,
-28.));
#49102=CARTESIAN_POINT('',(-13.7500000000003,12.2864158290368,-27.9999999999999));
#49103=CARTESIAN_POINT('Origin',(-13.7500000000003,12.2864158290368,-28.2499999999999));
#49104=CARTESIAN_POINT('',(-14.0000000000003,12.2864158290368,-28.2499999999999));
#49105=CARTESIAN_POINT('Origin',(-14.,12.2864158290368,1.46820239982445E-13));
#49106=CARTESIAN_POINT('Origin',(-13.7500000000004,12.2864158290368,-37.7499999999999));
#49107=CARTESIAN_POINT('',(-13.7500000000004,12.2864158290368,-37.9999999999999));
#49108=CARTESIAN_POINT('',(-14.0000000000004,12.2864158290368,-37.7499999999999));
#49109=CARTESIAN_POINT('Origin',(-3.97850848877083E-13,12.2864158290368,
-38.));
#49110=CARTESIAN_POINT('',(-10.2500000000004,12.2864158290368,-37.9999999999999));
#49111=CARTESIAN_POINT('Origin',(-10.2500000000004,12.2864158290368,-37.7499999999999));
#49112=CARTESIAN_POINT('',(-10.0000000000004,12.2864158290368,-37.7499999999999));
#49113=CARTESIAN_POINT('Origin',(-10.,12.2864158290368,1.04922463916328E-13));
#49114=CARTESIAN_POINT('',(-10.0000000000004,12.2864158290368,-34.2499999999999));
#49115=CARTESIAN_POINT('Origin',(-10.2500000000004,12.2864158290368,-34.2499999999999));
#49116=CARTESIAN_POINT('',(-10.2500000000004,12.2864158290368,-33.9999999999999));
#49117=CARTESIAN_POINT('Origin',(-3.55953072810966E-13,12.2864158290368,
-34.));
#49118=CARTESIAN_POINT('',(-13.7500000000004,12.2864158290368,-33.9999999999999));
#49119=CARTESIAN_POINT('Origin',(-13.7500000000004,12.2864158290368,-34.2499999999999));
#49120=CARTESIAN_POINT('',(-14.0000000000004,12.2864158290368,-34.2499999999999));
#49121=CARTESIAN_POINT('Origin',(-14.,12.2864158290368,1.46820239982445E-13));
#49122=CARTESIAN_POINT('Origin',(-10.,12.2864158290368,1.04922463916328E-13));
#49123=CARTESIAN_POINT('',(-10.0000000000004,12.2864158290368,-40.2499999999999));
#49124=CARTESIAN_POINT('',(-10.0146509139917,13.1257661294523,-41.6884058289696));
#49125=CARTESIAN_POINT('Origin',(-10.2500000000004,12.2864158290368,-40.2499999999999));
#49126=CARTESIAN_POINT('',(-10.2500000000004,12.2864158290368,-39.9999999999999));
#49127=CARTESIAN_POINT('Origin',(-4.18799736910142E-13,12.2864158290368,
-40.));
#49128=CARTESIAN_POINT('',(-13.7500000000004,12.2864158290368,-39.9999999999999));
#49129=CARTESIAN_POINT('Origin',(-13.7500000000004,12.2864158290368,-40.2499999999999));
#49130=CARTESIAN_POINT('',(-14.0000000000004,12.2864158290368,-40.2499999999999));
#49131=CARTESIAN_POINT('Origin',(-14.,12.2864158290368,1.46820239982445E-13));
#49132=CARTESIAN_POINT('',(-14.0000000000004,12.2864158290368,-40.6684313243129));
#49133=CARTESIAN_POINT('Origin',(-13.7500000000003,12.2864158290368,-25.7499999999999));
#49134=CARTESIAN_POINT('',(-13.7500000000003,12.2864158290368,-25.9999999999999));
#49135=CARTESIAN_POINT('',(-14.0000000000003,12.2864158290368,-25.7499999999999));
#49136=CARTESIAN_POINT('Origin',(-2.72157520678731E-13,12.2864158290368,
-26.));
#49137=CARTESIAN_POINT('',(-10.2500000000003,12.2864158290368,-25.9999999999999));
#49138=CARTESIAN_POINT('Origin',(-10.2500000000003,12.2864158290368,-25.7499999999999));
#49139=CARTESIAN_POINT('',(-10.0000000000003,12.2864158290368,-25.7499999999999));
#49140=CARTESIAN_POINT('Origin',(-10.,12.2864158290368,1.04922463916328E-13));
#49141=CARTESIAN_POINT('',(-10.0000000000002,12.2864158290368,-22.2499999999999));
#49142=CARTESIAN_POINT('Origin',(-10.2500000000002,12.2864158290368,-22.2499999999999));
#49143=CARTESIAN_POINT('',(-10.2500000000002,12.2864158290368,-21.9999999999999));
#49144=CARTESIAN_POINT('Origin',(-2.30259744612613E-13,12.2864158290368,
-22.));
#49145=CARTESIAN_POINT('',(-13.7500000000002,12.2864158290368,-21.9999999999999));
#49146=CARTESIAN_POINT('Origin',(-13.7500000000002,12.2864158290368,-22.2499999999999));
#49147=CARTESIAN_POINT('',(-14.0000000000002,12.2864158290368,-22.2499999999999));
#49148=CARTESIAN_POINT('Origin',(-14.,12.2864158290368,1.46820239982445E-13));
#49149=CARTESIAN_POINT('Origin',(-13.7500000000002,12.2864158290368,-19.7499999999999));
#49150=CARTESIAN_POINT('',(-13.7500000000002,12.2864158290368,-19.9999999999999));
#49151=CARTESIAN_POINT('',(-14.0000000000002,12.2864158290368,-19.7499999999999));
#49152=CARTESIAN_POINT('Origin',(-2.09310856579554E-13,12.2864158290368,
-20.));
#49153=CARTESIAN_POINT('',(-10.2500000000002,12.2864158290368,-19.9999999999999));
#49154=CARTESIAN_POINT('Origin',(-10.2500000000002,12.2864158290368,-19.7499999999999));
#49155=CARTESIAN_POINT('',(-10.0000000000002,12.2864158290368,-19.7499999999999));
#49156=CARTESIAN_POINT('Origin',(-10.,12.2864158290368,1.04922463916328E-13));
#49157=CARTESIAN_POINT('',(-10.0000000000002,12.2864158290368,-16.2499999999999));
#49158=CARTESIAN_POINT('Origin',(-10.2500000000002,12.2864158290368,-16.2499999999999));
#49159=CARTESIAN_POINT('',(-10.2500000000002,12.2864158290368,-15.9999999999999));
#49160=CARTESIAN_POINT('Origin',(-1.67413080513437E-13,12.2864158290368,
-16.));
#49161=CARTESIAN_POINT('',(-13.7500000000002,12.2864158290368,-15.9999999999999));
#49162=CARTESIAN_POINT('Origin',(-13.7500000000002,12.2864158290368,-16.2499999999999));
#49163=CARTESIAN_POINT('',(-14.0000000000002,12.2864158290368,-16.2499999999999));
#49164=CARTESIAN_POINT('Origin',(-14.,12.2864158290368,1.46820239982445E-13));
#49165=CARTESIAN_POINT('Origin',(-19.7500000000002,12.2864158290368,-19.7499999999998));
#49166=CARTESIAN_POINT('',(-20.,12.2864158290368,-19.75));
#49167=CARTESIAN_POINT('',(-19.7500000000002,12.2864158290368,-19.9999999999998));
#49168=CARTESIAN_POINT('Origin',(-2.09310856579554E-13,12.2864158290368,
-20.));
#49169=CARTESIAN_POINT('',(-16.2500000000002,12.2864158290368,-19.9999999999998));
#49170=CARTESIAN_POINT('Origin',(-16.2500000000002,12.2864158290368,-19.7499999999998));
#49171=CARTESIAN_POINT('',(-16.0000000000002,12.2864158290368,-19.7499999999998));
#49172=CARTESIAN_POINT('Origin',(-16.,12.2864158290368,1.67769128015504E-13));
#49173=CARTESIAN_POINT('',(-16.0000000000002,12.2864158290368,-16.2499999999998));
#49174=CARTESIAN_POINT('Origin',(-16.2500000000002,12.2864158290368,-16.2499999999998));
#49175=CARTESIAN_POINT('',(-16.25,12.2864158290368,-16.));
#49176=CARTESIAN_POINT('Origin',(-19.7500000000003,12.2864158290368,-31.7499999999998));
#49177=CARTESIAN_POINT('',(-19.7500000000003,12.2864158290368,-31.9999999999998));
#49178=CARTESIAN_POINT('',(-20.0000000000003,12.2864158290368,-31.7499999999998));
#49179=CARTESIAN_POINT('Origin',(-3.35004184777907E-13,12.2864158290368,
-32.));
#49180=CARTESIAN_POINT('',(-16.2500000000003,12.2864158290368,-31.9999999999998));
#49181=CARTESIAN_POINT('Origin',(-16.2500000000003,12.2864158290368,-31.7499999999998));
#49182=CARTESIAN_POINT('',(-16.0000000000003,12.2864158290368,-31.7499999999998));
#49183=CARTESIAN_POINT('Origin',(-16.,12.2864158290368,1.67769128015504E-13));
#49184=CARTESIAN_POINT('',(-16.0000000000003,12.2864158290368,-28.2499999999998));
#49185=CARTESIAN_POINT('Origin',(-16.2500000000003,12.2864158290368,-28.2499999999998));
#49186=CARTESIAN_POINT('',(-16.2500000000003,12.2864158290368,-27.9999999999998));
#49187=CARTESIAN_POINT('Origin',(-2.93106408711789E-13,12.2864158290368,
-28.));
#49188=CARTESIAN_POINT('',(-19.7500000000003,12.2864158290368,-27.9999999999998));
#49189=CARTESIAN_POINT('Origin',(-19.7500000000003,12.2864158290368,-28.2499999999998));
#49190=CARTESIAN_POINT('',(-20.0000000000003,12.2864158290368,-28.2499999999998));
#49191=CARTESIAN_POINT('Origin',(-20.,12.2864158290368,2.09666904081622E-13));
#49192=CARTESIAN_POINT('Origin',(-19.7500000000004,12.2864158290368,-37.7499999999998));
#49193=CARTESIAN_POINT('',(-19.7500000000004,12.2864158290368,-37.9999999999998));
#49194=CARTESIAN_POINT('',(-20.0000000000004,12.2864158290368,-37.7499999999998));
#49195=CARTESIAN_POINT('Origin',(-3.97850848877083E-13,12.2864158290368,
-38.));
#49196=CARTESIAN_POINT('',(-16.2500000000004,12.2864158290368,-37.9999999999998));
#49197=CARTESIAN_POINT('Origin',(-16.2500000000004,12.2864158290368,-37.7499999999998));
#49198=CARTESIAN_POINT('',(-16.0000000000004,12.2864158290368,-37.7499999999998));
#49199=CARTESIAN_POINT('Origin',(-16.,12.2864158290368,1.67769128015504E-13));
#49200=CARTESIAN_POINT('',(-16.0000000000004,12.2864158290368,-34.2499999999998));
#49201=CARTESIAN_POINT('Origin',(-16.2500000000004,12.2864158290368,-34.2499999999998));
#49202=CARTESIAN_POINT('',(-16.2500000000004,12.2864158290368,-33.9999999999998));
#49203=CARTESIAN_POINT('Origin',(-3.55953072810966E-13,12.2864158290368,
-34.));
#49204=CARTESIAN_POINT('',(-19.7500000000004,12.2864158290368,-33.9999999999998));
#49205=CARTESIAN_POINT('Origin',(-19.7500000000004,12.2864158290368,-34.2499999999998));
#49206=CARTESIAN_POINT('',(-20.0000000000004,12.2864158290368,-34.2499999999998));
#49207=CARTESIAN_POINT('Origin',(-20.,12.2864158290368,2.09666904081622E-13));
#49208=CARTESIAN_POINT('Origin',(-16.2500000000004,12.2864158290368,-40.2499999999998));
#49209=CARTESIAN_POINT('',(-16.2500000000004,12.6085776053825,-40.0056233547233));
#49210=CARTESIAN_POINT('Ctrl Pts',(-16.0673035961375,12.2864158290368,-40.0793482375842));
#49211=CARTESIAN_POINT('Ctrl Pts',(-16.0699814850509,12.3565480422212,-40.0782747058014));
#49212=CARTESIAN_POINT('Ctrl Pts',(-16.0727383730002,12.4264119624119,-40.0771691950575));
#49213=CARTESIAN_POINT('Ctrl Pts',(-16.0823639222096,12.6605955497748,-40.0733081216183));
#49214=CARTESIAN_POINT('Ctrl Pts',(-16.0903466182553,12.8415528499508,-40.0701042972905));
#49215=CARTESIAN_POINT('Ctrl Pts',(-16.1051218719276,13.1125431310101,-40.064167003253));
#49216=CARTESIAN_POINT('Ctrl Pts',(-16.1105020462109,13.2027803900921,-40.0620040696592));
#49217=CARTESIAN_POINT('Ctrl Pts',(-16.119984672109,13.334889520995,-40.058188998843));
#49218=CARTESIAN_POINT('Ctrl Pts',(-16.123381865614,13.3783799367944,-40.0568218233457));
#49219=CARTESIAN_POINT('Ctrl Pts',(-16.131116016677,13.4637404380091,-40.0537078613423));
#49220=CARTESIAN_POINT('Ctrl Pts',(-16.1353143091736,13.5056250634705,-40.0520170589851));
#49221=CARTESIAN_POINT('Ctrl Pts',(-16.142806824573,13.5587458168168,-40.0489973829498));
#49222=CARTESIAN_POINT('Ctrl Pts',(-16.1448891096734,13.5723272371436,-40.0481580498807));
#49223=CARTESIAN_POINT('Ctrl Pts',(-16.1487253037972,13.5924009701689,-40.0466112547577));
#49224=CARTESIAN_POINT('Ctrl Pts',(-16.1501216926192,13.5990342650083,-40.046048148695));
#49225=CARTESIAN_POINT('Ctrl Pts',(-16.1533431149322,13.611836806495,-40.0447488346494));
#49226=CARTESIAN_POINT('Ctrl Pts',(-16.1550821001088,13.6180310505435,-40.0440473691209));
#49227=CARTESIAN_POINT('Ctrl Pts',(-16.1587072305196,13.6261759350464,-40.042584607746));
#49228=CARTESIAN_POINT('Ctrl Pts',(-16.1601872218852,13.629083284439,-40.0419873813802));
#49229=CARTESIAN_POINT('Ctrl Pts',(-16.1625659968006,13.6312274149741,-40.0410272170528));
#49230=CARTESIAN_POINT('Ctrl Pts',(-16.1630523736063,13.6315882691444,-40.0408308891946));
#49231=CARTESIAN_POINT('Ctrl Pts',(-16.1641015895473,13.6320902696204,-40.0404073420092));
#49232=CARTESIAN_POINT('Ctrl Pts',(-16.1646650639712,13.6322298701781,-40.0401798660476));
#49233=CARTESIAN_POINT('Ctrl Pts',(-16.1657397786931,13.6322298701781,-40.0397459750108));
#49234=CARTESIAN_POINT('Ctrl Pts',(-16.1663032435963,13.63209026962,-40.0395184754677));
#49235=CARTESIAN_POINT('Ctrl Pts',(-16.1673524253002,13.6315882691441,-40.0390948434796));
#49236=CARTESIAN_POINT('Ctrl Pts',(-16.1678387774947,13.6312274149742,-40.0388984546608));
#49237=CARTESIAN_POINT('Ctrl Pts',(-16.1702174061664,13.6290832844392,-40.0379379280989));
#49238=CARTESIAN_POINT('Ctrl Pts',(-16.1716971991905,13.6261759350464,-40.0373402104565));
#49239=CARTESIAN_POINT('Ctrl Pts',(-16.1753217737598,13.6180310505434,-40.0358760723052));
#49240=CARTESIAN_POINT('Ctrl Pts',(-16.1770603359539,13.6118368064949,-40.0351735590816));
#49241=CARTESIAN_POINT('Ctrl Pts',(-16.1802808833393,13.5990342650082,-40.0338720779074));
#49242=CARTESIAN_POINT('Ctrl Pts',(-16.1816768185138,13.5924009701689,-40.0333078481951));
#49243=CARTESIAN_POINT('Ctrl Pts',(-16.18551163871,13.5723272371436,-40.0317576499591));
#49244=CARTESIAN_POINT('Ctrl Pts',(-16.187592992743,13.5587458168169,-40.0309160107073));
#49245=CARTESIAN_POINT('Ctrl Pts',(-16.1950818613665,13.5056250634706,-40.0278873018886));
#49246=CARTESIAN_POINT('Ctrl Pts',(-16.1992772653121,13.4637404380092,-40.0261893448127));
#49247=CARTESIAN_POINT('Ctrl Pts',(-16.2070055001092,13.3783799367945,-40.0230607286738));
#49248=CARTESIAN_POINT('Ctrl Pts',(-16.2103996649549,13.3348895209951,-40.0216860514207));
#49249=CARTESIAN_POINT('Ctrl Pts',(-16.2198730439661,13.2027803900923,-40.0178480767767));
#49250=CARTESIAN_POINT('Ctrl Pts',(-16.2252468402033,13.1125431310103,-40.0156693452535));
#49251=CARTESIAN_POINT('Ctrl Pts',(-16.2378050170788,12.8819138189071,-40.0105755543529));
#49252=CARTESIAN_POINT('Ctrl Pts',(-16.2442908457463,12.7414340518508,-40.0079423726226));
#49253=CARTESIAN_POINT('Ctrl Pts',(-16.2500000000005,12.6085776053825,-40.0056233547233));
#49254=CARTESIAN_POINT('',(-16.2500000000004,12.2864158290368,-39.9999999999998));
#49255=CARTESIAN_POINT('Origin',(-4.18799736910142E-13,12.2864158290368,
-40.));
#49256=CARTESIAN_POINT('',(-16.2638371856095,12.2864158290368,-39.9999999999998));
#49257=CARTESIAN_POINT('Origin',(-19.7500000000003,12.2864158290368,-25.7499999999998));
#49258=CARTESIAN_POINT('',(-19.7500000000003,12.2864158290368,-25.9999999999998));
#49259=CARTESIAN_POINT('',(-20.0000000000003,12.2864158290368,-25.7499999999998));
#49260=CARTESIAN_POINT('Origin',(-2.72157520678731E-13,12.2864158290368,
-26.));
#49261=CARTESIAN_POINT('',(-16.2500000000003,12.2864158290368,-25.9999999999998));
#49262=CARTESIAN_POINT('Origin',(-16.2500000000003,12.2864158290368,-25.7499999999998));
#49263=CARTESIAN_POINT('',(-16.0000000000003,12.2864158290368,-25.7499999999998));
#49264=CARTESIAN_POINT('Origin',(-16.,12.2864158290368,1.67769128015504E-13));
#49265=CARTESIAN_POINT('',(-16.0000000000002,12.2864158290368,-22.2499999999998));
#49266=CARTESIAN_POINT('Origin',(-16.2500000000002,12.2864158290368,-22.2499999999998));
#49267=CARTESIAN_POINT('',(-16.2500000000002,12.2864158290368,-21.9999999999998));
#49268=CARTESIAN_POINT('Origin',(-2.30259744612613E-13,12.2864158290368,
-22.));
#49269=CARTESIAN_POINT('',(-19.7500000000002,12.2864158290368,-21.9999999999998));
#49270=CARTESIAN_POINT('Origin',(-19.7500000000002,12.2864158290368,-22.2499999999998));
#49271=CARTESIAN_POINT('',(-20.0000000000002,12.2864158290368,-22.2499999999998));
#49272=CARTESIAN_POINT('Origin',(-20.,12.2864158290368,2.09666904081622E-13));
#49273=CARTESIAN_POINT('Origin',(-25.7500000000003,12.2864158290368,-31.7499999999997));
#49274=CARTESIAN_POINT('',(-25.7500000000003,12.2864158290368,-31.9999999999997));
#49275=CARTESIAN_POINT('',(-26.0000000000003,12.2864158290368,-31.7499999999997));
#49276=CARTESIAN_POINT('Origin',(-3.35004184777907E-13,12.2864158290368,
-32.));
#49277=CARTESIAN_POINT('',(-22.2500000000003,12.2864158290368,-31.9999999999998));
#49278=CARTESIAN_POINT('Origin',(-22.2500000000003,12.2864158290368,-31.7499999999998));
#49279=CARTESIAN_POINT('',(-22.0000000000003,12.2864158290368,-31.7499999999998));
#49280=CARTESIAN_POINT('Origin',(-22.,12.2864158290368,2.30615792114681E-13));
#49281=CARTESIAN_POINT('',(-22.0000000000003,12.2864158290368,-28.2499999999998));
#49282=CARTESIAN_POINT('Origin',(-22.2500000000003,12.2864158290368,-28.2499999999998));
#49283=CARTESIAN_POINT('',(-22.2500000000003,12.2864158290368,-27.9999999999998));
#49284=CARTESIAN_POINT('Origin',(-2.93106408711789E-13,12.2864158290368,
-28.));
#49285=CARTESIAN_POINT('',(-25.7500000000003,12.2864158290368,-27.9999999999997));
#49286=CARTESIAN_POINT('Origin',(-25.7500000000003,12.2864158290368,-28.2499999999997));
#49287=CARTESIAN_POINT('',(-26.0000000000003,12.2864158290368,-28.2499999999997));
#49288=CARTESIAN_POINT('Origin',(-26.,12.2864158290368,2.72513568180798E-13));
#49289=CARTESIAN_POINT('Origin',(-22.,12.2864158290368,2.30615792114681E-13));
#49290=CARTESIAN_POINT('',(-22.0000000000004,12.2864158290368,-34.2499999999998));
#49291=CARTESIAN_POINT('',(-22.0146509139917,13.1257661294523,-36.7140857763055));
#49292=CARTESIAN_POINT('Origin',(-22.2500000000004,12.2864158290368,-34.2499999999998));
#49293=CARTESIAN_POINT('',(-22.2500000000004,12.2864158290368,-33.9999999999998));
#49294=CARTESIAN_POINT('Origin',(-3.55953072810966E-13,12.2864158290368,
-34.));
#49295=CARTESIAN_POINT('',(-25.7500000000004,12.2864158290368,-33.9999999999997));
#49296=CARTESIAN_POINT('Origin',(-25.7500000000004,12.2864158290368,-34.2499999999997));
#49297=CARTESIAN_POINT('',(-26.0000000000004,12.2864158290368,-34.2499999999997));
#49298=CARTESIAN_POINT('Origin',(-26.,12.2864158290368,2.72513568180798E-13));
#49299=CARTESIAN_POINT('',(-26.0000000000004,12.2864158290368,-34.3499696790938));
#49300=CARTESIAN_POINT('Origin',(-25.7500000000003,12.2864158290368,-25.7499999999997));
#49301=CARTESIAN_POINT('',(-26.,12.2864158290368,-25.75));
#49302=CARTESIAN_POINT('',(-25.7500000000003,12.2864158290368,-25.9999999999997));
#49303=CARTESIAN_POINT('Origin',(-2.72157520678731E-13,12.2864158290368,
-26.));
#49304=CARTESIAN_POINT('',(-22.2500000000003,12.2864158290368,-25.9999999999998));
#49305=CARTESIAN_POINT('Origin',(-22.2500000000003,12.2864158290368,-25.7499999999998));
#49306=CARTESIAN_POINT('',(-22.0000000000003,12.2864158290368,-25.7499999999998));
#49307=CARTESIAN_POINT('Origin',(-22.,12.2864158290368,2.30615792114681E-13));
#49308=CARTESIAN_POINT('',(-22.0000000000002,12.2864158290368,-22.2499999999998));
#49309=CARTESIAN_POINT('Origin',(-22.2500000000002,12.2864158290368,-22.2499999999998));
#49310=CARTESIAN_POINT('',(-22.25,12.2864158290368,-22.));
#49311=CARTESIAN_POINT('Origin',(-3.35004184777907E-13,12.2864158290368,
-32.));
#49312=CARTESIAN_POINT('',(-28.2500000000003,12.2864158290368,-31.9999999999997));
#49313=CARTESIAN_POINT('',(-28.8949819546436,13.1257661294523,-31.9853490860084));
#49314=CARTESIAN_POINT('Origin',(-28.2500000000003,12.2864158290368,-31.7499999999997));
#49315=CARTESIAN_POINT('',(-28.0000000000003,12.2864158290368,-31.7499999999997));
#49316=CARTESIAN_POINT('Origin',(-28.,12.2864158290368,2.93462456213857E-13));
#49317=CARTESIAN_POINT('',(-28.0000000000003,12.2864158290368,-28.2499999999997));
#49318=CARTESIAN_POINT('Origin',(-28.2500000000003,12.2864158290368,-28.2499999999997));
#49319=CARTESIAN_POINT('',(-28.25,12.2864158290368,-28.));
#49320=CARTESIAN_POINT('Origin',(0.,12.2864158290368,0.));
#49321=CARTESIAN_POINT('',(-31.9348557097313,12.2864158290368,-29.063334130802));
#49322=CARTESIAN_POINT('',(-29.0633341308023,12.2864158290368,-31.934855709731));
#49323=CARTESIAN_POINT('Origin',(0.,12.2864158290368,0.));
#49324=CARTESIAN_POINT('',(-25.8999151087534,12.2864158290368,-34.5500621903835));
#49325=CARTESIAN_POINT('',(-22.3796096990741,12.2864158290368,-36.9278413898932));
#49326=CARTESIAN_POINT('Origin',(0.,0.985332996396023,0.));
#49327=CARTESIAN_POINT('Origin',(0.,12.2864158290368,0.));
#49328=CARTESIAN_POINT('',(-10.3097284971175,12.2864158290368,-41.9311566536832));
#49329=CARTESIAN_POINT('',(-13.8300339067967,12.2864158290368,-40.9052877038758));
#49330=CARTESIAN_POINT('Origin',(0.,12.2864158290368,0.));
#49331=CARTESIAN_POINT('',(-7.79509330581842,12.2864158290368,-42.4705653406401));
#49332=CARTESIAN_POINT('',(-4.27478789613912,12.2864158290368,-42.9678785657731));
#49333=CARTESIAN_POINT('Ctrl Pts',(-29.0436118330418,13.9651164298679,-31.9131848054083));
#49334=CARTESIAN_POINT('Ctrl Pts',(-29.0032233727576,13.9651164298679,-31.9499414151582));
#49335=CARTESIAN_POINT('Ctrl Pts',(-28.9498223452796,13.9651164298679,-31.9706981467777));
#49336=CARTESIAN_POINT('Ctrl Pts',(-28.8949819546436,13.9651164298679,-31.9706981720171));
#49337=CARTESIAN_POINT('Ctrl Pts',(-29.0633341308023,12.2864158290368,-31.934855709731));
#49338=CARTESIAN_POINT('Ctrl Pts',(-29.0175876366819,12.2864158290368,-31.9764885429715));
#49339=CARTESIAN_POINT('Ctrl Pts',(-28.9571016213005,12.2864158290368,-31.9999999712919));
#49340=CARTESIAN_POINT('Ctrl Pts',(-28.8949819546436,12.2864158290368,-31.9999999999997));
#49341=CARTESIAN_POINT('Ctrl Pts',(-22.3644229581357,13.9651164298679,-36.9027822593658));
#49342=CARTESIAN_POINT('Ctrl Pts',(-22.3312091757304,13.9651164298679,-36.9229108936159));
#49343=CARTESIAN_POINT('Ctrl Pts',(-22.2923331086285,13.9651164298679,-36.9340865284415));
#49344=CARTESIAN_POINT('Ctrl Pts',(-22.2148970119222,13.9651164298679,-36.9353575668882));
#49345=CARTESIAN_POINT('Ctrl Pts',(-22.1757260685616,13.9651164298679,-36.925513123013));
#49346=CARTESIAN_POINT('Ctrl Pts',(-22.1077375132979,13.9651164298679,-36.8872471555958));
#49347=CARTESIAN_POINT('Ctrl Pts',(-22.0791716683472,13.9651164298679,-36.8590943157983));
#49348=CARTESIAN_POINT('Ctrl Pts',(-22.0399505487762,13.9651164298679,-36.7921367646113));
#49349=CARTESIAN_POINT('Ctrl Pts',(-22.0293018538867,13.9651164298679,-36.7532188988511));
#49350=CARTESIAN_POINT('Ctrl Pts',(-22.0293018279829,13.9651164298679,-36.7140857763055));
#49351=CARTESIAN_POINT('Ctrl Pts',(-22.3796096990741,12.2864158290368,-36.9278413898932));
#49352=CARTESIAN_POINT('Ctrl Pts',(-22.341988277331,12.2864158290367,-36.9506411971846));
#49353=CARTESIAN_POINT('Ctrl Pts',(-22.2979530583095,12.2864158290368,-36.9633000574051));
#49354=CARTESIAN_POINT('Ctrl Pts',(-22.2102388654269,12.2864158290368,-36.9647398008013));
#49355=CARTESIAN_POINT('Ctrl Pts',(-22.1658677743325,12.2864158290368,-36.9535886975363));
#49356=CARTESIAN_POINT('Ctrl Pts',(-22.0888518721034,12.2864158290368,-36.9102418725231));
#49357=CARTESIAN_POINT('Ctrl Pts',(-22.0564924152449,12.2864158290368,-36.8783504274682));
#49358=CARTESIAN_POINT('Ctrl Pts',(-22.0120627276046,12.2864158290368,-36.802500907698));
#49359=CARTESIAN_POINT('Ctrl Pts',(-22.0000000294027,12.2864158290368,-36.7584147748596));
#49360=CARTESIAN_POINT('Ctrl Pts',(-22.0000000000004,12.2864158290368,-36.7140857763055));
#49361=CARTESIAN_POINT('Ctrl Pts',(-25.9706981720178,13.9651164298679,-34.3499700010592));
#49362=CARTESIAN_POINT('Ctrl Pts',(-25.9706979880735,13.9651164298679,-34.4187861304543));
#49363=CARTESIAN_POINT('Ctrl Pts',(-25.9377080563344,13.9651164298679,-34.485110267294));
#49364=CARTESIAN_POINT('Ctrl Pts',(-25.8823394983486,13.9651164298679,-34.5266166142119));
#49365=CARTESIAN_POINT('Ctrl Pts',(-26.0000000000004,12.2864158290368,-34.3499700010592));
#49366=CARTESIAN_POINT('Ctrl Pts',(-25.9999997915587,12.2864158290368,-34.4279226079428));
#49367=CARTESIAN_POINT('Ctrl Pts',(-25.9626305406768,12.2864158290368,-34.5030483513177));
#49368=CARTESIAN_POINT('Ctrl Pts',(-25.8999151087534,12.2864158290368,-34.5500621903835));
#49369=CARTESIAN_POINT('Ctrl Pts',(-13.9706981720179,13.9651164298679,-40.6684318962846));
#49370=CARTESIAN_POINT('Ctrl Pts',(-13.9706980493039,13.9651164298681,-40.7143553275642));
#49371=CARTESIAN_POINT('Ctrl Pts',(-13.9561085301859,13.9651164298679,-40.7596862536607));
#49372=CARTESIAN_POINT('Ctrl Pts',(-13.9027205260885,13.9651164298679,-40.8342179533943));
#49373=CARTESIAN_POINT('Ctrl Pts',(-13.8643746603703,13.9651164298679,-40.8627457625387));
#49374=CARTESIAN_POINT('Ctrl Pts',(-13.820648884229,13.9651164298679,-40.877529489337));
#49375=CARTESIAN_POINT('Ctrl Pts',(-14.0000000000004,12.2864158290368,-40.6684318962846));
#49376=CARTESIAN_POINT('Ctrl Pts',(-13.9999998609685,12.2864158290369,-40.720453417738));
#49377=CARTESIAN_POINT('Ctrl Pts',(-13.9834730289843,12.2864158290368,-40.7718027191551));
#49378=CARTESIAN_POINT('Ctrl Pts',(-13.9229980972704,12.2864158290368,-40.8562280414978));
#49379=CARTESIAN_POINT('Ctrl Pts',(-13.8795628077712,12.2864158290368,-40.8885419350416));
#49380=CARTESIAN_POINT('Ctrl Pts',(-13.830033906798,12.2864158290368,-40.9052877038778));
#49381=CARTESIAN_POINT('Ctrl Pts',(-10.3027323440149,13.9651164298679,-41.9027022873244));
#49382=CARTESIAN_POINT('Ctrl Pts',(-10.2377641729674,13.9651164298679,-41.918676005902));
#49383=CARTESIAN_POINT('Ctrl Pts',(-10.1663047682512,13.9651164298679,-41.9031293119938));
#49384=CARTESIAN_POINT('Ctrl Pts',(-10.0616797048927,13.9651164298679,-41.8212667500847));
#49385=CARTESIAN_POINT('Ctrl Pts',(-10.029301887553,13.9651164298679,-41.7556158681866));
#49386=CARTESIAN_POINT('Ctrl Pts',(-10.029301827983,13.9651164298679,-41.6884058289696));
#49387=CARTESIAN_POINT('Ctrl Pts',(-10.3097284971175,12.2864158290368,-41.9311566536832));
#49388=CARTESIAN_POINT('Ctrl Pts',(-10.2361380476243,12.2864158290368,-41.9492503311141));
#49389=CARTESIAN_POINT('Ctrl Pts',(-10.1551935604062,12.2864158290368,-41.9316408283576));
#49390=CARTESIAN_POINT('Ctrl Pts',(-10.036677921644,12.2864158290368,-41.8389097607659));
#49391=CARTESIAN_POINT('Ctrl Pts',(-10.0000000680342,12.2864158290368,-41.7645408613857));
#49392=CARTESIAN_POINT('Ctrl Pts',(-10.0000000000004,12.2864158290368,-41.6884058289696));
#49393=CARTESIAN_POINT('Ctrl Pts',(-4.27188703695446,13.9651164298679,-42.9387206828062));
#49394=CARTESIAN_POINT('Ctrl Pts',(-4.21070645264816,13.9651164298679,-42.9448072513269));
#49395=CARTESIAN_POINT('Ctrl Pts',(-4.14722789954021,13.9651164298679,-42.9237511284715));
#49396=CARTESIAN_POINT('Ctrl Pts',(-4.05657837554812,13.9651164298679,-42.8417116813898));
#49397=CARTESIAN_POINT('Ctrl Pts',(-4.02930198388779,13.9651164298679,-42.780701491539));
#49398=CARTESIAN_POINT('Ctrl Pts',(-4.02930182798299,13.9651164298679,-42.7191142657048));
#49399=CARTESIAN_POINT('Ctrl Pts',(-4.27478789613914,12.2864158290368,-42.9678785657731));
#49400=CARTESIAN_POINT('Ctrl Pts',(-4.20548749139718,12.2864158290368,-42.9747729370316));
#49401=CARTESIAN_POINT('Ctrl Pts',(-4.13358319687133,12.2864158290368,-42.9509225178878));
#49402=CARTESIAN_POINT('Ctrl Pts',(-4.03089898418876,12.2864158290368,-42.8579914613632));
#49403=CARTESIAN_POINT('Ctrl Pts',(-4.00000017660007,12.2864158290368,-42.7888799353852));
#49404=CARTESIAN_POINT('Ctrl Pts',(-4.00000000000045,12.2864158290368,-42.7191142657048));
#49405=CARTESIAN_POINT('Ctrl Pts',(-7.9706981720179,13.9651164298679,-42.2246587886424));
#49406=CARTESIAN_POINT('Ctrl Pts',(-7.97069803484386,13.9651164298679,-42.2760024589037));
#49407=CARTESIAN_POINT('Ctrl Pts',(-7.95246573748527,13.9651164298679,-42.3264320674071));
#49408=CARTESIAN_POINT('Ctrl Pts',(-7.8866322740985,13.9651164298679,-42.4054379652167));
#49409=CARTESIAN_POINT('Ctrl Pts',(-7.84052511144304,13.9651164298679,-42.4324354338315));
#49410=CARTESIAN_POINT('Ctrl Pts',(-7.78980357716732,13.9651164298679,-42.4417449330456));
#49411=CARTESIAN_POINT('Ctrl Pts',(-8.00000000000044,12.2864158290368,-42.2246587886424));
#49412=CARTESIAN_POINT('Ctrl Pts',(-7.99999984459667,12.2864158290368,-42.2828205030766));
#49413=CARTESIAN_POINT('Ctrl Pts',(-7.97934638688432,12.2864158290368,-42.3399458254619));
#49414=CARTESIAN_POINT('Ctrl Pts',(-7.90477349623794,12.2864158290368,-42.4294397982628));
#49415=CARTESIAN_POINT('Ctrl Pts',(-7.85254658294917,12.2864158290368,-42.4600202882059));
#49416=CARTESIAN_POINT('Ctrl Pts',(-7.79509330581843,12.2864158290368,-42.4705653406401));
#49417=CARTESIAN_POINT('Ctrl Pts',(-1.9706981720179,13.9651164298679,-42.8943150864052));
#49418=CARTESIAN_POINT('Ctrl Pts',(-1.97069802170344,13.9651164298679,-42.9505876943551));
#49419=CARTESIAN_POINT('Ctrl Pts',(-1.94811497990007,13.9651164298679,-43.0066025021277));
#49420=CARTESIAN_POINT('Ctrl Pts',(-1.87036492378323,13.9651164298679,-43.087623624048));
#49421=CARTESIAN_POINT('Ctrl Pts',(-1.81575705940296,13.9651164298679,-43.1125156264926));
#49422=CARTESIAN_POINT('Ctrl Pts',(-1.7589582701069,13.9651164298679,-43.1148329294754));
#49423=CARTESIAN_POINT('Ctrl Pts',(-2.00000000000045,12.2864158290368,-42.8943150864052));
#49424=CARTESIAN_POINT('Ctrl Pts',(-1.99999982972135,12.2864158290368,-42.9580603817067));
#49425=CARTESIAN_POINT('Ctrl Pts',(-1.97441776392072,12.2864158290368,-43.0215128426885));
#49426=CARTESIAN_POINT('Ctrl Pts',(-1.88634592712863,12.2864158290368,-43.1132899987123));
#49427=CARTESIAN_POINT('Ctrl Pts',(-1.82448984655317,12.2864158290368,-43.1414855467453));
#49428=CARTESIAN_POINT('Ctrl Pts',(-1.76015270484011,12.2864158290368,-43.1441104028771));
#49429=CARTESIAN_POINT('Origin',(-2.,12.2864158290368,1.78023751033836E-16));
#49430=CARTESIAN_POINT('',(-2.,12.2864158290368,1.75));
#49431=CARTESIAN_POINT('Origin',(-8.,12.2864158290368,1.78023751033836E-16));
#49432=CARTESIAN_POINT('',(-8.,12.2864158290368,1.75));
#49433=CARTESIAN_POINT('',(-8.,12.2864158290368,-1.75));
#49434=CARTESIAN_POINT('Origin',(-4.,12.2864158290368,1.78023751033836E-16));
#49435=CARTESIAN_POINT('',(-4.,12.2864158290368,1.75));
#49436=CARTESIAN_POINT('',(-4.,12.2864158290368,-1.75));
#49437=CARTESIAN_POINT('Origin',(-7.75,12.2864158290368,-1.75));
#49438=CARTESIAN_POINT('',(-7.75,12.2864158290368,-2.));
#49439=CARTESIAN_POINT('Origin',(-4.25,12.2864158290368,-1.75));
#49440=CARTESIAN_POINT('',(-4.25,12.2864158290368,-2.));
#49441=CARTESIAN_POINT('Origin',(1.78023751033836E-16,12.2864158290368,
-2.));
#49442=CARTESIAN_POINT('Origin',(-40.,12.2864158290368,1.78023751033836E-16));
#49443=CARTESIAN_POINT('',(-40.,12.2864158290368,1.75));
#49444=CARTESIAN_POINT('',(-40.,12.2864158290368,-1.75));
#49445=CARTESIAN_POINT('Origin',(-40.25,12.2864158290368,-1.75));
#49446=CARTESIAN_POINT('',(-40.25,12.2864158290368,-2.));
#49447=CARTESIAN_POINT('Origin',(1.78023751033836E-16,12.2864158290368,
-2.));
#49448=CARTESIAN_POINT('',(-42.8953043480232,13.685332956652,-1.97557953310508));
#49449=CARTESIAN_POINT('Origin',(-38.,12.2864158290368,1.78023751033836E-16));
#49450=CARTESIAN_POINT('',(-38.,12.2864158290368,1.75));
#49451=CARTESIAN_POINT('',(-38.,12.2864158290368,-1.75));
#49452=CARTESIAN_POINT('Origin',(-34.,12.2864158290368,1.78023751033836E-16));
#49453=CARTESIAN_POINT('',(-34.,12.2864158290368,1.75));
#49454=CARTESIAN_POINT('',(-34.,12.2864158290368,-1.75));
#49455=CARTESIAN_POINT('Origin',(-37.75,12.2864158290368,-1.75));
#49456=CARTESIAN_POINT('',(-37.75,12.2864158290368,-2.));
#49457=CARTESIAN_POINT('Origin',(-34.25,12.2864158290368,-1.75));
#49458=CARTESIAN_POINT('',(-34.25,12.2864158290368,-2.));
#49459=CARTESIAN_POINT('Origin',(1.78023751033836E-16,12.2864158290368,
-2.));
#49460=CARTESIAN_POINT('Origin',(-32.,12.2864158290368,1.78023751033836E-16));
#49461=CARTESIAN_POINT('',(-32.,12.2864158290368,1.75));
#49462=CARTESIAN_POINT('',(-32.,12.2864158290368,-1.75));
#49463=CARTESIAN_POINT('Origin',(-28.,12.2864158290368,1.78023751033836E-16));
#49464=CARTESIAN_POINT('',(-28.,12.2864158290368,1.75));
#49465=CARTESIAN_POINT('',(-28.,12.2864158290368,-1.75));
#49466=CARTESIAN_POINT('Origin',(-31.75,12.2864158290368,-1.75));
#49467=CARTESIAN_POINT('',(-31.75,12.2864158290368,-2.));
#49468=CARTESIAN_POINT('Origin',(-28.25,12.2864158290368,-1.75));
#49469=CARTESIAN_POINT('',(-28.25,12.2864158290368,-2.));
#49470=CARTESIAN_POINT('Origin',(1.78023751033836E-16,12.2864158290368,
-2.));
#49471=CARTESIAN_POINT('Origin',(-26.,12.2864158290368,1.78023751033836E-16));
#49472=CARTESIAN_POINT('',(-26.,12.2864158290368,1.75));
#49473=CARTESIAN_POINT('',(-26.,12.2864158290368,-1.75));
#49474=CARTESIAN_POINT('Origin',(-22.,12.2864158290368,1.78023751033836E-16));
#49475=CARTESIAN_POINT('',(-22.,12.2864158290368,1.75));
#49476=CARTESIAN_POINT('',(-22.,12.2864158290368,-1.75));
#49477=CARTESIAN_POINT('Origin',(-25.75,12.2864158290368,-1.75));
#49478=CARTESIAN_POINT('',(-25.75,12.2864158290368,-2.));
#49479=CARTESIAN_POINT('Origin',(-22.25,12.2864158290368,-1.75));
#49480=CARTESIAN_POINT('',(-22.25,12.2864158290368,-2.));
#49481=CARTESIAN_POINT('Origin',(1.78023751033836E-16,12.2864158290368,
-2.));
#49482=CARTESIAN_POINT('Origin',(-20.,12.2864158290368,1.78023751033836E-16));
#49483=CARTESIAN_POINT('',(-20.,12.2864158290368,1.75));
#49484=CARTESIAN_POINT('',(-20.,12.2864158290368,-1.75));
#49485=CARTESIAN_POINT('Origin',(-16.,12.2864158290368,1.78023751033836E-16));
#49486=CARTESIAN_POINT('',(-16.,12.2864158290368,1.75));
#49487=CARTESIAN_POINT('',(-16.,12.2864158290368,-1.75));
#49488=CARTESIAN_POINT('Origin',(-19.75,12.2864158290368,-1.75));
#49489=CARTESIAN_POINT('',(-19.75,12.2864158290368,-2.));
#49490=CARTESIAN_POINT('Origin',(-16.25,12.2864158290368,-1.75));
#49491=CARTESIAN_POINT('',(-16.25,12.2864158290368,-2.));
#49492=CARTESIAN_POINT('Origin',(1.78023751033836E-16,12.2864158290368,
-2.));
#49493=CARTESIAN_POINT('Origin',(-14.,12.2864158290368,1.78023751033836E-16));
#49494=CARTESIAN_POINT('',(-14.,12.2864158290368,1.75));
#49495=CARTESIAN_POINT('',(-14.,12.2864158290368,-1.75));
#49496=CARTESIAN_POINT('Origin',(-10.,12.2864158290368,1.78023751033836E-16));
#49497=CARTESIAN_POINT('',(-10.,12.2864158290368,1.75));
#49498=CARTESIAN_POINT('',(-10.,12.2864158290368,-1.75));
#49499=CARTESIAN_POINT('Origin',(-13.75,12.2864158290368,-1.75));
#49500=CARTESIAN_POINT('',(-13.75,12.2864158290368,-2.));
#49501=CARTESIAN_POINT('Origin',(-10.25,12.2864158290368,-1.75));
#49502=CARTESIAN_POINT('',(-10.25,12.2864158290368,-2.));
#49503=CARTESIAN_POINT('Origin',(1.78023751033836E-16,12.2864158290368,
-2.));
#49504=CARTESIAN_POINT('Origin',(-8.,12.2864158290368,1.78023751033836E-16));
#49505=CARTESIAN_POINT('',(-8.,12.2864158290368,-4.25));
#49506=CARTESIAN_POINT('Origin',(-7.75,12.2864158290368,-4.25));
#49507=CARTESIAN_POINT('',(-7.75,12.2864158290368,-4.));
#49508=CARTESIAN_POINT('Origin',(1.78023751033836E-16,12.2864158290368,
-4.));
#49509=CARTESIAN_POINT('Origin',(-31.75,12.2864158290368,-7.75));
#49510=CARTESIAN_POINT('',(-31.75,12.2864158290368,-8.));
#49511=CARTESIAN_POINT('',(-32.,12.2864158290368,-7.75));
#49512=CARTESIAN_POINT('Origin',(-32.,12.2864158290368,1.78023751033836E-16));
#49513=CARTESIAN_POINT('',(-32.,12.2864158290368,-4.25));
#49514=CARTESIAN_POINT('Origin',(-31.75,12.2864158290368,-4.25));
#49515=CARTESIAN_POINT('',(-31.75,12.2864158290368,-4.));
#49516=CARTESIAN_POINT('Origin',(1.78023751033836E-16,12.2864158290368,
-4.));
#49517=CARTESIAN_POINT('',(-28.25,12.2864158290368,-4.));
#49518=CARTESIAN_POINT('Origin',(-28.25,12.2864158290368,-4.25));
#49519=CARTESIAN_POINT('',(-28.,12.2864158290368,-4.25));
#49520=CARTESIAN_POINT('Origin',(-28.,12.2864158290368,1.78023751033836E-16));
#49521=CARTESIAN_POINT('',(-28.,12.2864158290368,-7.75));
#49522=CARTESIAN_POINT('Origin',(-28.25,12.2864158290368,-7.75));
#49523=CARTESIAN_POINT('',(-28.25,12.2864158290368,-8.));
#49524=CARTESIAN_POINT('Origin',(1.78023751033836E-16,12.2864158290368,
-8.));
#49525=CARTESIAN_POINT('Origin',(-37.75,12.2864158290368,-7.75));
#49526=CARTESIAN_POINT('',(-37.75,12.2864158290368,-8.));
#49527=CARTESIAN_POINT('',(-38.,12.2864158290368,-7.75));
#49528=CARTESIAN_POINT('Origin',(-38.,12.2864158290368,1.78023751033836E-16));
#49529=CARTESIAN_POINT('',(-38.,12.2864158290368,-4.25));
#49530=CARTESIAN_POINT('Origin',(-37.75,12.2864158290368,-4.25));
#49531=CARTESIAN_POINT('',(-37.75,12.2864158290368,-4.));
#49532=CARTESIAN_POINT('Origin',(1.78023751033836E-16,12.2864158290368,
-4.));
#49533=CARTESIAN_POINT('',(-34.25,12.2864158290368,-4.));
#49534=CARTESIAN_POINT('Origin',(-34.25,12.2864158290368,-4.25));
#49535=CARTESIAN_POINT('',(-34.,12.2864158290368,-4.25));
#49536=CARTESIAN_POINT('Origin',(-34.,12.2864158290368,1.78023751033836E-16));
#49537=CARTESIAN_POINT('',(-34.,12.2864158290368,-7.75));
#49538=CARTESIAN_POINT('Origin',(-34.25,12.2864158290368,-7.75));
#49539=CARTESIAN_POINT('',(-34.25,12.2864158290368,-8.));
#49540=CARTESIAN_POINT('Origin',(1.78023751033836E-16,12.2864158290368,
-8.));
#49541=CARTESIAN_POINT('Origin',(1.78023751033836E-16,12.2864158290368,
-4.));
#49542=CARTESIAN_POINT('',(-42.7191142657048,13.1257661294523,-4.01465091399127));
#49543=CARTESIAN_POINT('',(-40.25,12.2864158290368,-4.));
#49544=CARTESIAN_POINT('Origin',(-40.25,12.2864158290368,-4.25));
#49545=CARTESIAN_POINT('',(-40.,12.2864158290368,-4.25));
#49546=CARTESIAN_POINT('Origin',(-40.,12.2864158290368,1.78023751033836E-16));
#49547=CARTESIAN_POINT('',(-40.,12.2864158290368,-7.75));
#49548=CARTESIAN_POINT('Origin',(-40.25,12.2864158290368,-7.75));
#49549=CARTESIAN_POINT('',(-40.25,12.2864158290368,-8.));
#49550=CARTESIAN_POINT('Origin',(1.78023751033836E-16,12.2864158290368,
-8.));
#49551=CARTESIAN_POINT('',(-42.2246585485087,12.2864158290368,-8.));
#49552=CARTESIAN_POINT('Origin',(-25.75,12.2864158290368,-7.75));
#49553=CARTESIAN_POINT('',(-25.75,12.2864158290368,-8.));
#49554=CARTESIAN_POINT('',(-26.,12.2864158290368,-7.75));
#49555=CARTESIAN_POINT('Origin',(-26.,12.2864158290368,1.78023751033836E-16));
#49556=CARTESIAN_POINT('',(-26.,12.2864158290368,-4.25));
#49557=CARTESIAN_POINT('Origin',(-25.75,12.2864158290368,-4.25));
#49558=CARTESIAN_POINT('',(-25.75,12.2864158290368,-4.));
#49559=CARTESIAN_POINT('Origin',(1.78023751033836E-16,12.2864158290368,
-4.));
#49560=CARTESIAN_POINT('',(-22.25,12.2864158290368,-4.));
#49561=CARTESIAN_POINT('Origin',(-22.25,12.2864158290368,-4.25));
#49562=CARTESIAN_POINT('',(-22.,12.2864158290368,-4.25));
#49563=CARTESIAN_POINT('Origin',(-22.,12.2864158290368,1.78023751033836E-16));
#49564=CARTESIAN_POINT('',(-22.,12.2864158290368,-7.75));
#49565=CARTESIAN_POINT('Origin',(-22.25,12.2864158290368,-7.75));
#49566=CARTESIAN_POINT('',(-22.25,12.2864158290368,-8.));
#49567=CARTESIAN_POINT('Origin',(1.78023751033836E-16,12.2864158290368,
-8.));
#49568=CARTESIAN_POINT('Origin',(-19.75,12.2864158290368,-7.75));
#49569=CARTESIAN_POINT('',(-19.75,12.2864158290368,-8.));
#49570=CARTESIAN_POINT('',(-20.,12.2864158290368,-7.75));
#49571=CARTESIAN_POINT('Origin',(-20.,12.2864158290368,1.78023751033836E-16));
#49572=CARTESIAN_POINT('',(-20.,12.2864158290368,-4.25));
#49573=CARTESIAN_POINT('Origin',(-19.75,12.2864158290368,-4.25));
#49574=CARTESIAN_POINT('',(-19.75,12.2864158290368,-4.));
#49575=CARTESIAN_POINT('Origin',(1.78023751033836E-16,12.2864158290368,
-4.));
#49576=CARTESIAN_POINT('',(-16.25,12.2864158290368,-4.));
#49577=CARTESIAN_POINT('Origin',(-16.25,12.2864158290368,-4.25));
#49578=CARTESIAN_POINT('',(-16.,12.2864158290368,-4.25));
#49579=CARTESIAN_POINT('Origin',(-16.,12.2864158290368,1.78023751033836E-16));
#49580=CARTESIAN_POINT('',(-16.,12.2864158290368,-7.75));
#49581=CARTESIAN_POINT('Origin',(-16.25,12.2864158290368,-7.75));
#49582=CARTESIAN_POINT('',(-16.25,12.2864158290368,-8.));
#49583=CARTESIAN_POINT('Origin',(1.78023751033836E-16,12.2864158290368,
-8.));
#49584=CARTESIAN_POINT('Origin',(-13.75,12.2864158290368,-7.75));
#49585=CARTESIAN_POINT('',(-13.75,12.2864158290368,-8.));
#49586=CARTESIAN_POINT('',(-14.,12.2864158290368,-7.75));
#49587=CARTESIAN_POINT('Origin',(-14.,12.2864158290368,1.78023751033836E-16));
#49588=CARTESIAN_POINT('',(-14.,12.2864158290368,-4.25));
#49589=CARTESIAN_POINT('Origin',(-13.75,12.2864158290368,-4.25));
#49590=CARTESIAN_POINT('',(-13.75,12.2864158290368,-4.));
#49591=CARTESIAN_POINT('Origin',(1.78023751033836E-16,12.2864158290368,
-4.));
#49592=CARTESIAN_POINT('',(-10.25,12.2864158290368,-4.));
#49593=CARTESIAN_POINT('Origin',(-10.25,12.2864158290368,-4.25));
#49594=CARTESIAN_POINT('',(-10.,12.2864158290368,-4.25));
#49595=CARTESIAN_POINT('Origin',(-10.,12.2864158290368,1.78023751033836E-16));
#49596=CARTESIAN_POINT('',(-10.,12.2864158290368,-7.75));
#49597=CARTESIAN_POINT('Origin',(-10.25,12.2864158290368,-7.75));
#49598=CARTESIAN_POINT('',(-10.25,12.2864158290368,-8.));
#49599=CARTESIAN_POINT('Origin',(1.78023751033836E-16,12.2864158290368,
-8.));
#49600=CARTESIAN_POINT('Origin',(-14.,12.2864158290368,1.78023751033836E-16));
#49601=CARTESIAN_POINT('',(-14.,12.2864158290368,-10.25));
#49602=CARTESIAN_POINT('Origin',(-13.75,12.2864158290368,-10.25));
#49603=CARTESIAN_POINT('',(-13.75,12.2864158290368,-10.));
#49604=CARTESIAN_POINT('Origin',(1.78023751033836E-16,12.2864158290368,
-10.));
#49605=CARTESIAN_POINT('Origin',(-31.75,12.2864158290368,-13.75));
#49606=CARTESIAN_POINT('',(-31.75,12.2864158290368,-14.));
#49607=CARTESIAN_POINT('',(-32.,12.2864158290368,-13.75));
#49608=CARTESIAN_POINT('Origin',(-32.,12.2864158290368,1.78023751033836E-16));
#49609=CARTESIAN_POINT('',(-32.,12.2864158290368,-10.25));
#49610=CARTESIAN_POINT('Origin',(-31.75,12.2864158290368,-10.25));
#49611=CARTESIAN_POINT('',(-31.75,12.2864158290368,-10.));
#49612=CARTESIAN_POINT('Origin',(1.78023751033836E-16,12.2864158290368,
-10.));
#49613=CARTESIAN_POINT('',(-28.25,12.2864158290368,-10.));
#49614=CARTESIAN_POINT('Origin',(-28.25,12.2864158290368,-10.25));
#49615=CARTESIAN_POINT('',(-28.,12.2864158290368,-10.25));
#49616=CARTESIAN_POINT('Origin',(-28.,12.2864158290368,1.78023751033836E-16));
#49617=CARTESIAN_POINT('',(-28.,12.2864158290368,-13.75));
#49618=CARTESIAN_POINT('Origin',(-28.25,12.2864158290368,-13.75));
#49619=CARTESIAN_POINT('',(-28.25,12.2864158290368,-14.));
#49620=CARTESIAN_POINT('Origin',(1.78023751033836E-16,12.2864158290368,
-14.));
#49621=CARTESIAN_POINT('Origin',(-37.75,12.2864158290368,-13.75));
#49622=CARTESIAN_POINT('',(-37.75,12.2864158290368,-14.));
#49623=CARTESIAN_POINT('',(-38.,12.2864158290368,-13.75));
#49624=CARTESIAN_POINT('Origin',(-38.,12.2864158290368,1.78023751033836E-16));
#49625=CARTESIAN_POINT('',(-38.,12.2864158290368,-10.25));
#49626=CARTESIAN_POINT('Origin',(-37.75,12.2864158290368,-10.25));
#49627=CARTESIAN_POINT('',(-37.75,12.2864158290368,-10.));
#49628=CARTESIAN_POINT('Origin',(1.78023751033836E-16,12.2864158290368,
-10.));
#49629=CARTESIAN_POINT('',(-34.25,12.2864158290368,-10.));
#49630=CARTESIAN_POINT('Origin',(-34.25,12.2864158290368,-10.25));
#49631=CARTESIAN_POINT('',(-34.,12.2864158290368,-10.25));
#49632=CARTESIAN_POINT('Origin',(-34.,12.2864158290368,1.78023751033836E-16));
#49633=CARTESIAN_POINT('',(-34.,12.2864158290368,-13.75));
#49634=CARTESIAN_POINT('Origin',(-34.25,12.2864158290368,-13.75));
#49635=CARTESIAN_POINT('',(-34.25,12.2864158290368,-14.));
#49636=CARTESIAN_POINT('Origin',(1.78023751033836E-16,12.2864158290368,
-14.));
#49637=CARTESIAN_POINT('Origin',(1.78023751033836E-16,12.2864158290368,
-10.));
#49638=CARTESIAN_POINT('',(-41.6884058289697,13.1257661294523,-10.0146509139913));
#49639=CARTESIAN_POINT('',(-40.25,12.2864158290368,-10.));
#49640=CARTESIAN_POINT('Origin',(-40.25,12.2864158290368,-10.25));
#49641=CARTESIAN_POINT('',(-40.,12.2864158290368,-10.25));
#49642=CARTESIAN_POINT('Origin',(-40.,12.2864158290368,1.78023751033836E-16));
#49643=CARTESIAN_POINT('',(-40.,12.2864158290368,-13.75));
#49644=CARTESIAN_POINT('Origin',(-40.25,12.2864158290368,-13.75));
#49645=CARTESIAN_POINT('',(-40.25,12.2864158290368,-14.));
#49646=CARTESIAN_POINT('Origin',(1.78023751033836E-16,12.2864158290368,
-14.));
#49647=CARTESIAN_POINT('',(-40.668431324313,12.2864158290368,-14.));
#49648=CARTESIAN_POINT('Origin',(-25.75,12.2864158290368,-13.75));
#49649=CARTESIAN_POINT('',(-25.75,12.2864158290368,-14.));
#49650=CARTESIAN_POINT('',(-26.,12.2864158290368,-13.75));
#49651=CARTESIAN_POINT('Origin',(-26.,12.2864158290368,1.78023751033836E-16));
#49652=CARTESIAN_POINT('',(-26.,12.2864158290368,-10.25));
#49653=CARTESIAN_POINT('Origin',(-25.75,12.2864158290368,-10.25));
#49654=CARTESIAN_POINT('',(-25.75,12.2864158290368,-10.));
#49655=CARTESIAN_POINT('Origin',(1.78023751033836E-16,12.2864158290368,
-10.));
#49656=CARTESIAN_POINT('',(-22.25,12.2864158290368,-10.));
#49657=CARTESIAN_POINT('Origin',(-22.25,12.2864158290368,-10.25));
#49658=CARTESIAN_POINT('',(-22.,12.2864158290368,-10.25));
#49659=CARTESIAN_POINT('Origin',(-22.,12.2864158290368,1.78023751033836E-16));
#49660=CARTESIAN_POINT('',(-22.,12.2864158290368,-13.75));
#49661=CARTESIAN_POINT('Origin',(-22.25,12.2864158290368,-13.75));
#49662=CARTESIAN_POINT('',(-22.25,12.2864158290368,-14.));
#49663=CARTESIAN_POINT('Origin',(1.78023751033836E-16,12.2864158290368,
-14.));
#49664=CARTESIAN_POINT('Origin',(-19.75,12.2864158290368,-13.75));
#49665=CARTESIAN_POINT('',(-19.75,12.2864158290368,-14.));
#49666=CARTESIAN_POINT('',(-20.,12.2864158290368,-13.75));
#49667=CARTESIAN_POINT('Origin',(-20.,12.2864158290368,1.78023751033836E-16));
#49668=CARTESIAN_POINT('',(-20.,12.2864158290368,-10.25));
#49669=CARTESIAN_POINT('Origin',(-19.75,12.2864158290368,-10.25));
#49670=CARTESIAN_POINT('',(-19.75,12.2864158290368,-10.));
#49671=CARTESIAN_POINT('Origin',(1.78023751033836E-16,12.2864158290368,
-10.));
#49672=CARTESIAN_POINT('',(-16.25,12.2864158290368,-10.));
#49673=CARTESIAN_POINT('Origin',(-16.25,12.2864158290368,-10.25));
#49674=CARTESIAN_POINT('',(-16.,12.2864158290368,-10.25));
#49675=CARTESIAN_POINT('Origin',(-16.,12.2864158290368,1.78023751033836E-16));
#49676=CARTESIAN_POINT('',(-16.,12.2864158290368,-13.75));
#49677=CARTESIAN_POINT('Origin',(-16.25,12.2864158290368,-13.75));
#49678=CARTESIAN_POINT('',(-16.25,12.2864158290368,-14.));
#49679=CARTESIAN_POINT('Origin',(1.78023751033836E-16,12.2864158290368,
-14.));
#49680=CARTESIAN_POINT('Origin',(-20.,12.2864158290368,1.78023751033836E-16));
#49681=CARTESIAN_POINT('',(-20.,12.2864158290368,-16.25));
#49682=CARTESIAN_POINT('Origin',(-19.75,12.2864158290368,-16.25));
#49683=CARTESIAN_POINT('',(-19.75,12.2864158290368,-16.));
#49684=CARTESIAN_POINT('Origin',(1.78023751033836E-16,12.2864158290368,
-16.));
#49685=CARTESIAN_POINT('Origin',(-31.75,12.2864158290368,-19.75));
#49686=CARTESIAN_POINT('',(-31.75,12.2864158290368,-20.));
#49687=CARTESIAN_POINT('',(-32.,12.2864158290368,-19.75));
#49688=CARTESIAN_POINT('Origin',(-32.,12.2864158290368,1.78023751033836E-16));
#49689=CARTESIAN_POINT('',(-32.,12.2864158290368,-16.25));
#49690=CARTESIAN_POINT('Origin',(-31.75,12.2864158290368,-16.25));
#49691=CARTESIAN_POINT('',(-31.75,12.2864158290368,-16.));
#49692=CARTESIAN_POINT('Origin',(1.78023751033836E-16,12.2864158290368,
-16.));
#49693=CARTESIAN_POINT('',(-28.25,12.2864158290368,-16.));
#49694=CARTESIAN_POINT('Origin',(-28.25,12.2864158290368,-16.25));
#49695=CARTESIAN_POINT('',(-28.,12.2864158290368,-16.25));
#49696=CARTESIAN_POINT('Origin',(-28.,12.2864158290368,1.78023751033836E-16));
#49697=CARTESIAN_POINT('',(-28.,12.2864158290368,-19.75));
#49698=CARTESIAN_POINT('Origin',(-28.25,12.2864158290368,-19.75));
#49699=CARTESIAN_POINT('',(-28.25,12.2864158290368,-20.));
#49700=CARTESIAN_POINT('Origin',(1.78023751033836E-16,12.2864158290368,
-20.));
#49701=CARTESIAN_POINT('Origin',(-37.75,12.2864158290368,-19.75));
#49702=CARTESIAN_POINT('',(-37.75,12.2864158290368,-20.));
#49703=CARTESIAN_POINT('',(-38.,12.2864158290368,-19.75));
#49704=CARTESIAN_POINT('Origin',(-38.,12.2864158290368,1.78023751033836E-16));
#49705=CARTESIAN_POINT('',(-38.,12.2864158290368,-16.25));
#49706=CARTESIAN_POINT('Origin',(-37.75,12.2864158290368,-16.25));
#49707=CARTESIAN_POINT('',(-37.75,12.2864158290368,-16.));
#49708=CARTESIAN_POINT('Origin',(1.78023751033836E-16,12.2864158290368,
-16.));
#49709=CARTESIAN_POINT('',(-34.25,12.2864158290368,-16.));
#49710=CARTESIAN_POINT('Origin',(-34.25,12.2864158290368,-16.25));
#49711=CARTESIAN_POINT('',(-34.,12.2864158290368,-16.25));
#49712=CARTESIAN_POINT('Origin',(-34.,12.2864158290368,1.78023751033836E-16));
#49713=CARTESIAN_POINT('',(-34.,12.2864158290368,-19.75));
#49714=CARTESIAN_POINT('Origin',(-34.25,12.2864158290368,-19.75));
#49715=CARTESIAN_POINT('',(-34.25,12.2864158290368,-20.));
#49716=CARTESIAN_POINT('Origin',(1.78023751033836E-16,12.2864158290368,
-20.));
#49717=CARTESIAN_POINT('Origin',(-40.25,12.2864158290368,-16.25));
#49718=CARTESIAN_POINT('',(-40.0056233547235,12.6085776053825,-16.25));
#49719=CARTESIAN_POINT('Ctrl Pts',(-40.0793482375844,12.2864158290368,-16.0673035961371));
#49720=CARTESIAN_POINT('Ctrl Pts',(-40.0782747058016,12.3565480422212,-16.0699814850505));
#49721=CARTESIAN_POINT('Ctrl Pts',(-40.0771691950577,12.4264119624119,-16.0727383729998));
#49722=CARTESIAN_POINT('Ctrl Pts',(-40.0733081216185,12.6605955497748,-16.0823639222092));
#49723=CARTESIAN_POINT('Ctrl Pts',(-40.0701042972907,12.8415528499508,-16.0903466182549));
#49724=CARTESIAN_POINT('Ctrl Pts',(-40.0641670032532,13.1125431310101,-16.1051218719272));
#49725=CARTESIAN_POINT('Ctrl Pts',(-40.0620040696594,13.2027803900921,-16.1105020462105));
#49726=CARTESIAN_POINT('Ctrl Pts',(-40.0581889988431,13.3348895209949,-16.1199846721086));
#49727=CARTESIAN_POINT('Ctrl Pts',(-40.0568218233459,13.3783799367944,-16.1233818656135));
#49728=CARTESIAN_POINT('Ctrl Pts',(-40.0537078613425,13.4637404380091,-16.1311160166766));
#49729=CARTESIAN_POINT('Ctrl Pts',(-40.0520170589853,13.5056250634705,-16.1353143091731));
#49730=CARTESIAN_POINT('Ctrl Pts',(-40.04899738295,13.5587458168168,-16.1428068245726));
#49731=CARTESIAN_POINT('Ctrl Pts',(-40.0481580498808,13.5723272371436,-16.144889109673));
#49732=CARTESIAN_POINT('Ctrl Pts',(-40.0466112547578,13.5924009701689,-16.1487253037969));
#49733=CARTESIAN_POINT('Ctrl Pts',(-40.0460481486951,13.5990342650081,-16.1501216926189));
#49734=CARTESIAN_POINT('Ctrl Pts',(-40.0447488346495,13.6118368064949,-16.1533431149319));
#49735=CARTESIAN_POINT('Ctrl Pts',(-40.044047369121,13.6180310505434,-16.1550821001084));
#49736=CARTESIAN_POINT('Ctrl Pts',(-40.0425846077462,13.6261759350463,-16.1587072305191));
#49737=CARTESIAN_POINT('Ctrl Pts',(-40.0419873813803,13.6290832844388,-16.1601872218848));
#49738=CARTESIAN_POINT('Ctrl Pts',(-40.041027217053,13.6312274149738,-16.1625659968001));
#49739=CARTESIAN_POINT('Ctrl Pts',(-40.0408308891948,13.6315882691439,-16.1630523736058));
#49740=CARTESIAN_POINT('Ctrl Pts',(-40.0404073420094,13.6320902696199,-16.1641015895469));
#49741=CARTESIAN_POINT('Ctrl Pts',(-40.0401798660478,13.6322298701776,-16.1646650639708));
#49742=CARTESIAN_POINT('Ctrl Pts',(-40.039745975011,13.6322298701776,-16.1657397786927));
#49743=CARTESIAN_POINT('Ctrl Pts',(-40.0395184754678,13.63209026962,-16.1663032435961));
#49744=CARTESIAN_POINT('Ctrl Pts',(-40.0390948434797,13.6315882691441,-16.1673524253));
#49745=CARTESIAN_POINT('Ctrl Pts',(-40.0388984546609,13.631227414974,-16.1678387774944));
#49746=CARTESIAN_POINT('Ctrl Pts',(-40.0379379280991,13.6290832844389,-16.170217406166));
#49747=CARTESIAN_POINT('Ctrl Pts',(-40.0373402104567,13.6261759350462,-16.1716971991901));
#49748=CARTESIAN_POINT('Ctrl Pts',(-40.0358760723054,13.6180310505433,-16.1753217737594));
#49749=CARTESIAN_POINT('Ctrl Pts',(-40.0351735590818,13.6118368064948,-16.1770603359535));
#49750=CARTESIAN_POINT('Ctrl Pts',(-40.0338720779076,13.5990342650081,-16.1802808833389));
#49751=CARTESIAN_POINT('Ctrl Pts',(-40.0333078481952,13.5924009701688,-16.1816768185133));
#49752=CARTESIAN_POINT('Ctrl Pts',(-40.0317576499592,13.5723272371435,-16.1855116387096));
#49753=CARTESIAN_POINT('Ctrl Pts',(-40.0309160107074,13.5587458168168,-16.1875929927426));
#49754=CARTESIAN_POINT('Ctrl Pts',(-40.0278873018887,13.5056250634705,-16.1950818613661));
#49755=CARTESIAN_POINT('Ctrl Pts',(-40.0261893448128,13.4637404380091,-16.1992772653116));
#49756=CARTESIAN_POINT('Ctrl Pts',(-40.0230607286739,13.3783799367945,-16.2070055001087));
#49757=CARTESIAN_POINT('Ctrl Pts',(-40.0216860514209,13.334889520995,-16.2103996649545));
#49758=CARTESIAN_POINT('Ctrl Pts',(-40.0178480767769,13.2027803900922,-16.2198730439656));
#49759=CARTESIAN_POINT('Ctrl Pts',(-40.0156693452537,13.1125431310102,-16.2252468402029));
#49760=CARTESIAN_POINT('Ctrl Pts',(-40.010575554353,12.881913818907,-16.2378050170783));
#49761=CARTESIAN_POINT('Ctrl Pts',(-40.0079423726228,12.7414340518508,-16.2442908457459));
#49762=CARTESIAN_POINT('Ctrl Pts',(-40.0056233547235,12.6085776053825,-16.25));
#49763=CARTESIAN_POINT('',(-40.,12.2864158290368,-16.25));
#49764=CARTESIAN_POINT('Origin',(-40.,12.2864158290368,1.78023751033836E-16));
#49765=CARTESIAN_POINT('',(-40.,12.2864158290368,-16.263837185609));
#49766=CARTESIAN_POINT('Origin',(-25.75,12.2864158290368,-19.75));
#49767=CARTESIAN_POINT('',(-25.75,12.2864158290368,-20.));
#49768=CARTESIAN_POINT('',(-26.,12.2864158290368,-19.75));
#49769=CARTESIAN_POINT('Origin',(-26.,12.2864158290368,1.78023751033836E-16));
#49770=CARTESIAN_POINT('',(-26.,12.2864158290368,-16.25));
#49771=CARTESIAN_POINT('Origin',(-25.75,12.2864158290368,-16.25));
#49772=CARTESIAN_POINT('',(-25.75,12.2864158290368,-16.));
#49773=CARTESIAN_POINT('Origin',(1.78023751033836E-16,12.2864158290368,
-16.));
#49774=CARTESIAN_POINT('',(-22.25,12.2864158290368,-16.));
#49775=CARTESIAN_POINT('Origin',(-22.25,12.2864158290368,-16.25));
#49776=CARTESIAN_POINT('',(-22.,12.2864158290368,-16.25));
#49777=CARTESIAN_POINT('Origin',(-22.,12.2864158290368,1.78023751033836E-16));
#49778=CARTESIAN_POINT('',(-22.,12.2864158290368,-19.75));
#49779=CARTESIAN_POINT('Origin',(-22.25,12.2864158290368,-19.75));
#49780=CARTESIAN_POINT('',(-22.25,12.2864158290368,-20.));
#49781=CARTESIAN_POINT('Origin',(1.78023751033836E-16,12.2864158290368,
-20.));
#49782=CARTESIAN_POINT('Origin',(-31.75,12.2864158290368,-25.75));
#49783=CARTESIAN_POINT('',(-31.75,12.2864158290368,-26.));
#49784=CARTESIAN_POINT('',(-32.,12.2864158290368,-25.75));
#49785=CARTESIAN_POINT('Origin',(-32.,12.2864158290368,1.78023751033836E-16));
#49786=CARTESIAN_POINT('',(-32.,12.2864158290368,-22.25));
#49787=CARTESIAN_POINT('Origin',(-31.75,12.2864158290368,-22.25));
#49788=CARTESIAN_POINT('',(-31.75,12.2864158290368,-22.));
#49789=CARTESIAN_POINT('Origin',(1.78023751033836E-16,12.2864158290368,
-22.));
#49790=CARTESIAN_POINT('',(-28.25,12.2864158290368,-22.));
#49791=CARTESIAN_POINT('Origin',(-28.25,12.2864158290368,-22.25));
#49792=CARTESIAN_POINT('',(-28.,12.2864158290368,-22.25));
#49793=CARTESIAN_POINT('Origin',(-28.,12.2864158290368,1.78023751033836E-16));
#49794=CARTESIAN_POINT('',(-28.,12.2864158290368,-25.75));
#49795=CARTESIAN_POINT('Origin',(-28.25,12.2864158290368,-25.75));
#49796=CARTESIAN_POINT('',(-28.25,12.2864158290368,-26.));
#49797=CARTESIAN_POINT('Origin',(1.78023751033836E-16,12.2864158290368,
-26.));
#49798=CARTESIAN_POINT('Origin',(1.78023751033836E-16,12.2864158290368,
-22.));
#49799=CARTESIAN_POINT('',(-36.7140857763057,13.1257661294523,-22.0146509139913));
#49800=CARTESIAN_POINT('',(-34.25,12.2864158290368,-22.));
#49801=CARTESIAN_POINT('Origin',(-34.25,12.2864158290368,-22.25));
#49802=CARTESIAN_POINT('',(-34.,12.2864158290368,-22.25));
#49803=CARTESIAN_POINT('Origin',(-34.,12.2864158290368,1.78023751033836E-16));
#49804=CARTESIAN_POINT('',(-34.,12.2864158290368,-25.75));
#49805=CARTESIAN_POINT('Origin',(-34.25,12.2864158290368,-25.75));
#49806=CARTESIAN_POINT('',(-34.25,12.2864158290368,-26.));
#49807=CARTESIAN_POINT('Origin',(1.78023751033836E-16,12.2864158290368,
-26.));
#49808=CARTESIAN_POINT('',(-34.3499696790941,12.2864158290368,-26.));
#49809=CARTESIAN_POINT('Origin',(-26.,12.2864158290368,1.78023751033836E-16));
#49810=CARTESIAN_POINT('',(-26.,12.2864158290368,-22.25));
#49811=CARTESIAN_POINT('Origin',(-25.75,12.2864158290368,-22.25));
#49812=CARTESIAN_POINT('',(-25.75,12.2864158290368,-22.));
#49813=CARTESIAN_POINT('Origin',(1.78023751033836E-16,12.2864158290368,
-22.));
#49814=CARTESIAN_POINT('Origin',(-32.,12.2864158290368,1.78023751033836E-16));
#49815=CARTESIAN_POINT('',(-31.9853490860087,13.1257661294523,-28.8949819546432));
#49816=CARTESIAN_POINT('',(-32.,12.2864158290368,-28.25));
#49817=CARTESIAN_POINT('Origin',(-31.75,12.2864158290368,-28.25));
#49818=CARTESIAN_POINT('',(-31.75,12.2864158290368,-28.));
#49819=CARTESIAN_POINT('Origin',(1.78023751033836E-16,12.2864158290368,
-28.));
#49820=CARTESIAN_POINT('Origin',(0.,12.2864158290368,0.));
#49821=CARTESIAN_POINT('',(-36.9278413898934,12.2864158290368,-22.3796096990737));
#49822=CARTESIAN_POINT('',(-34.5500621903838,12.2864158290368,-25.899915108753));
#49823=CARTESIAN_POINT('Origin',(0.,0.985332996396023,0.));
#49824=CARTESIAN_POINT('Origin',(0.,12.2864158290368,0.));
#49825=CARTESIAN_POINT('',(-40.9052877038759,12.2864158290368,-13.8300339067963));
#49826=CARTESIAN_POINT('',(-41.9311566536833,12.2864158290368,-10.309728497117));
#49827=CARTESIAN_POINT('Origin',(0.,12.2864158290368,0.));
#49828=CARTESIAN_POINT('',(-42.9678785657731,12.2864158290368,-4.27478789613867));
#49829=CARTESIAN_POINT('',(-42.4705653406402,12.2864158290368,-7.79509330581797));
#49830=CARTESIAN_POINT('Origin',(0.,12.2864158290368,0.));
#49831=CARTESIAN_POINT('',(-43.1441104028771,12.2864158290368,-1.76015270483962));
#49832=CARTESIAN_POINT('',(-43.1441104028771,12.2864158290368,1.76015270483962));
#49833=CARTESIAN_POINT('Ctrl Pts',(-31.9131848054086,13.9651164298679,-29.0436118330415));
#49834=CARTESIAN_POINT('Ctrl Pts',(-31.9499414151586,13.9651164298679,-29.0032233727572));
#49835=CARTESIAN_POINT('Ctrl Pts',(-31.970698146778,13.9651164298679,-28.9498223452792));
#49836=CARTESIAN_POINT('Ctrl Pts',(-31.9706981720174,13.9651164298679,-28.8949819546432));
#49837=CARTESIAN_POINT('Ctrl Pts',(-31.9348557097313,12.2864158290368,-29.063334130802));
#49838=CARTESIAN_POINT('Ctrl Pts',(-31.9764885429718,12.2864158290368,-29.0175876366816));
#49839=CARTESIAN_POINT('Ctrl Pts',(-31.9999999712922,12.2864158290368,-28.9571016213001));
#49840=CARTESIAN_POINT('Ctrl Pts',(-32.,12.2864158290368,-28.8949819546432));
#49841=CARTESIAN_POINT('Ctrl Pts',(-36.902782259366,13.9651164298679,-22.3644229581353));
#49842=CARTESIAN_POINT('Ctrl Pts',(-36.9229108936161,13.9651164298679,-22.33120917573));
#49843=CARTESIAN_POINT('Ctrl Pts',(-36.9340865284417,13.9651164298679,-22.2923331086281));
#49844=CARTESIAN_POINT('Ctrl Pts',(-36.9353575668884,13.9651164298679,-22.2148970119218));
#49845=CARTESIAN_POINT('Ctrl Pts',(-36.9255131230132,13.9651164298679,-22.1757260685612));
#49846=CARTESIAN_POINT('Ctrl Pts',(-36.887247155596,13.9651164298679,-22.1077375132975));
#49847=CARTESIAN_POINT('Ctrl Pts',(-36.8590943157985,13.9651164298679,-22.0791716683468));
#49848=CARTESIAN_POINT('Ctrl Pts',(-36.7921367646116,13.9651164298679,-22.0399505487758));
#49849=CARTESIAN_POINT('Ctrl Pts',(-36.7532188988514,13.9651164298679,-22.0293018538863));
#49850=CARTESIAN_POINT('Ctrl Pts',(-36.7140857763057,13.9651164298679,-22.0293018279825));
#49851=CARTESIAN_POINT('Ctrl Pts',(-36.9278413898934,12.2864158290368,-22.3796096990737));
#49852=CARTESIAN_POINT('Ctrl Pts',(-36.9506411971848,12.2864158290367,-22.3419882773306));
#49853=CARTESIAN_POINT('Ctrl Pts',(-36.9633000574054,12.2864158290368,-22.2979530583092));
#49854=CARTESIAN_POINT('Ctrl Pts',(-36.9647398008015,12.2864158290368,-22.2102388654265));
#49855=CARTESIAN_POINT('Ctrl Pts',(-36.9535886975365,12.2864158290368,-22.1658677743321));
#49856=CARTESIAN_POINT('Ctrl Pts',(-36.9102418725233,12.2864158290368,-22.088851872103));
#49857=CARTESIAN_POINT('Ctrl Pts',(-36.8783504274685,12.2864158290368,-22.0564924152445));
#49858=CARTESIAN_POINT('Ctrl Pts',(-36.8025009076982,12.2864158290368,-22.0120627276042));
#49859=CARTESIAN_POINT('Ctrl Pts',(-36.7584147748598,12.2864158290368,-22.0000000294023));
#49860=CARTESIAN_POINT('Ctrl Pts',(-36.7140857763057,12.2864158290368,-22.));
#49861=CARTESIAN_POINT('Ctrl Pts',(-34.3499700010595,13.9651164298679,-25.9706981720175));
#49862=CARTESIAN_POINT('Ctrl Pts',(-34.4187861304546,13.9651164298679,-25.9706979880732));
#49863=CARTESIAN_POINT('Ctrl Pts',(-34.4851102672943,13.9651164298679,-25.937708056334));
#49864=CARTESIAN_POINT('Ctrl Pts',(-34.5266166142122,13.9651164298679,-25.8823394983482));
#49865=CARTESIAN_POINT('Ctrl Pts',(-34.3499700010595,12.2864158290368,-26.));
#49866=CARTESIAN_POINT('Ctrl Pts',(-34.427922607943,12.2864158290368,-25.9999997915583));
#49867=CARTESIAN_POINT('Ctrl Pts',(-34.503048351318,12.2864158290368,-25.9626305406764));
#49868=CARTESIAN_POINT('Ctrl Pts',(-34.5500621903838,12.2864158290368,-25.899915108753));
#49869=CARTESIAN_POINT('Ctrl Pts',(-40.6684318962847,13.9651164298679,-13.9706981720175));
#49870=CARTESIAN_POINT('Ctrl Pts',(-40.7143553275644,13.9651164298681,-13.9706980493035));
#49871=CARTESIAN_POINT('Ctrl Pts',(-40.7596862536608,13.9651164298679,-13.9561085301855));
#49872=CARTESIAN_POINT('Ctrl Pts',(-40.8342179533944,13.9651164298679,-13.9027205260881));
#49873=CARTESIAN_POINT('Ctrl Pts',(-40.8627457625389,13.9651164298679,-13.8643746603699));
#49874=CARTESIAN_POINT('Ctrl Pts',(-40.8775294893371,13.9651164298679,-13.8206488842285));
#49875=CARTESIAN_POINT('Ctrl Pts',(-40.6684318962847,12.2864158290368,-14.));
#49876=CARTESIAN_POINT('Ctrl Pts',(-40.7204534177382,12.2864158290369,-13.999999860968));
#49877=CARTESIAN_POINT('Ctrl Pts',(-40.7718027191552,12.2864158290368,-13.9834730289839));
#49878=CARTESIAN_POINT('Ctrl Pts',(-40.8562280414979,12.2864158290368,-13.92299809727));
#49879=CARTESIAN_POINT('Ctrl Pts',(-40.8885419350417,12.2864158290368,-13.8795628077707));
#49880=CARTESIAN_POINT('Ctrl Pts',(-40.905287703878,12.2864158290368,-13.8300339067976));
#49881=CARTESIAN_POINT('Ctrl Pts',(-41.9027022873245,13.9651164298679,-10.3027323440145));
#49882=CARTESIAN_POINT('Ctrl Pts',(-41.9186760059021,13.9651164298679,-10.2377641729669));
#49883=CARTESIAN_POINT('Ctrl Pts',(-41.9031293119939,13.9651164298679,-10.1663047682508));
#49884=CARTESIAN_POINT('Ctrl Pts',(-41.8212667500848,13.9651164298679,-10.0616797048923));
#49885=CARTESIAN_POINT('Ctrl Pts',(-41.7556158681867,13.9651164298679,-10.0293018875526));
#49886=CARTESIAN_POINT('Ctrl Pts',(-41.6884058289697,13.9651164298679,-10.0293018279825));
#49887=CARTESIAN_POINT('Ctrl Pts',(-41.9311566536833,12.2864158290368,-10.309728497117));
#49888=CARTESIAN_POINT('Ctrl Pts',(-41.9492503311142,12.2864158290368,-10.2361380476238));
#49889=CARTESIAN_POINT('Ctrl Pts',(-41.9316408283577,12.2864158290368,-10.1551935604058));
#49890=CARTESIAN_POINT('Ctrl Pts',(-41.838909760766,12.2864158290368,-10.0366779216436));
#49891=CARTESIAN_POINT('Ctrl Pts',(-41.7645408613858,12.2864158290368,-10.0000000680338));
#49892=CARTESIAN_POINT('Ctrl Pts',(-41.6884058289697,12.2864158290368,-10.));
#49893=CARTESIAN_POINT('Ctrl Pts',(-42.9387206828063,13.9651164298679,-4.27188703695401));
#49894=CARTESIAN_POINT('Ctrl Pts',(-42.944807251327,13.9651164298679,-4.21070645264771));
#49895=CARTESIAN_POINT('Ctrl Pts',(-42.9237511284715,13.9651164298679,-4.14722789953976));
#49896=CARTESIAN_POINT('Ctrl Pts',(-42.8417116813899,13.9651164298679,-4.05657837554767));
#49897=CARTESIAN_POINT('Ctrl Pts',(-42.780701491539,13.9651164298679,-4.02930198388734));
#49898=CARTESIAN_POINT('Ctrl Pts',(-42.7191142657048,13.9651164298679,-4.02930182798254));
#49899=CARTESIAN_POINT('Ctrl Pts',(-42.9678785657731,12.2864158290368,-4.27478789613869));
#49900=CARTESIAN_POINT('Ctrl Pts',(-42.9747729370317,12.2864158290368,-4.20548749139673));
#49901=CARTESIAN_POINT('Ctrl Pts',(-42.9509225178878,12.2864158290368,-4.13358319687088));
#49902=CARTESIAN_POINT('Ctrl Pts',(-42.8579914613632,12.2864158290368,-4.03089898418831));
#49903=CARTESIAN_POINT('Ctrl Pts',(-42.7888799353852,12.2864158290368,-4.00000017659962));
#49904=CARTESIAN_POINT('Ctrl Pts',(-42.7191142657048,12.2864158290368,-4.));
#49905=CARTESIAN_POINT('Ctrl Pts',(-42.2246587886425,13.9651164298679,-7.97069817201746));
#49906=CARTESIAN_POINT('Ctrl Pts',(-42.2760024589037,13.9651164298679,-7.97069803484342));
#49907=CARTESIAN_POINT('Ctrl Pts',(-42.3264320674071,13.9651164298679,-7.95246573748483));
#49908=CARTESIAN_POINT('Ctrl Pts',(-42.4054379652168,13.9651164298679,-7.88663227409805));
#49909=CARTESIAN_POINT('Ctrl Pts',(-42.4324354338316,13.9651164298679,-7.8405251114426));
#49910=CARTESIAN_POINT('Ctrl Pts',(-42.4417449330457,13.9651164298679,-7.78980357716687));
#49911=CARTESIAN_POINT('Ctrl Pts',(-42.2246587886425,12.2864158290368,-8.));
#49912=CARTESIAN_POINT('Ctrl Pts',(-42.2828205030766,12.2864158290368,-7.99999984459623));
#49913=CARTESIAN_POINT('Ctrl Pts',(-42.3399458254619,12.2864158290368,-7.97934638688388));
#49914=CARTESIAN_POINT('Ctrl Pts',(-42.4294397982628,12.2864158290368,-7.9047734962375));
#49915=CARTESIAN_POINT('Ctrl Pts',(-42.460020288206,12.2864158290368,-7.85254658294873));
#49916=CARTESIAN_POINT('Ctrl Pts',(-42.4705653406402,12.2864158290368,-7.79509330581798));
#49917=CARTESIAN_POINT('Ctrl Pts',(-42.8943150864052,13.9651164298679,-1.97069817201746));
#49918=CARTESIAN_POINT('Ctrl Pts',(-42.9505876943552,13.9651164298679,-1.97069802170299));
#49919=CARTESIAN_POINT('Ctrl Pts',(-43.0066025021277,13.9651164298679,-1.94811497989962));
#49920=CARTESIAN_POINT('Ctrl Pts',(-43.087623624048,13.9651164298679,-1.87036492378278));
#49921=CARTESIAN_POINT('Ctrl Pts',(-43.1125156264926,13.9651164298679,-1.81575705940251));
#49922=CARTESIAN_POINT('Ctrl Pts',(-43.1148329294755,13.9651164298679,-1.75895827010645));
#49923=CARTESIAN_POINT('Ctrl Pts',(-42.8943150864052,12.2864158290368,-2.));
#49924=CARTESIAN_POINT('Ctrl Pts',(-42.9580603817067,12.2864158290368,-1.9999998297209));
#49925=CARTESIAN_POINT('Ctrl Pts',(-43.0215128426885,12.2864158290368,-1.97441776392027));
#49926=CARTESIAN_POINT('Ctrl Pts',(-43.1132899987123,12.2864158290368,-1.88634592712818));
#49927=CARTESIAN_POINT('Ctrl Pts',(-43.1414855467453,12.2864158290368,-1.82448984655272));
#49928=CARTESIAN_POINT('Ctrl Pts',(-43.1441104028771,12.2864158290368,-1.76015270483966));
#49929=CARTESIAN_POINT('Origin',(-1.75,12.2864158290368,1.75));
#49930=CARTESIAN_POINT('',(-1.74999999999999,12.2864158290368,2.00000000000001));
#49931=CARTESIAN_POINT('Origin',(-7.75,12.2864158290368,1.75));
#49932=CARTESIAN_POINT('',(-7.75,12.2864158290368,2.));
#49933=CARTESIAN_POINT('Origin',(-4.25,12.2864158290368,1.75));
#49934=CARTESIAN_POINT('',(-4.25,12.2864158290368,2.));
#49935=CARTESIAN_POINT('Origin',(1.78023751033836E-16,12.2864158290368,
2.));
#49936=CARTESIAN_POINT('Origin',(-40.25,12.2864158290368,1.75));
#49937=CARTESIAN_POINT('',(-40.25,12.2864158290368,2.));
#49938=CARTESIAN_POINT('Origin',(1.78023751033836E-16,12.2864158290368,
2.));
#49939=CARTESIAN_POINT('Ctrl Pts',(-42.8953043480232,13.685332956652,1.97557953310508));
#49940=CARTESIAN_POINT('Ctrl Pts',(-42.8950103058249,13.2190272474469,1.98372036445426));
#49941=CARTESIAN_POINT('Ctrl Pts',(-42.8946805520389,12.7527215382419,1.99186060259318));
#49942=CARTESIAN_POINT('Ctrl Pts',(-42.8943150864052,12.2864158290368,2.));
#49943=CARTESIAN_POINT('Origin',(-37.75,12.2864158290368,1.75));
#49944=CARTESIAN_POINT('',(-37.75,12.2864158290368,2.));
#49945=CARTESIAN_POINT('Origin',(-34.25,12.2864158290368,1.75));
#49946=CARTESIAN_POINT('',(-34.25,12.2864158290368,2.));
#49947=CARTESIAN_POINT('Origin',(1.78023751033836E-16,12.2864158290368,
2.));
#49948=CARTESIAN_POINT('Origin',(-31.75,12.2864158290368,1.75));
#49949=CARTESIAN_POINT('',(-31.75,12.2864158290368,2.));
#49950=CARTESIAN_POINT('Origin',(-28.25,12.2864158290368,1.75));
#49951=CARTESIAN_POINT('',(-28.25,12.2864158290368,2.));
#49952=CARTESIAN_POINT('Origin',(1.78023751033836E-16,12.2864158290368,
2.));
#49953=CARTESIAN_POINT('Origin',(-25.75,12.2864158290368,1.75));
#49954=CARTESIAN_POINT('',(-25.75,12.2864158290368,2.));
#49955=CARTESIAN_POINT('Origin',(-22.25,12.2864158290368,1.75));
#49956=CARTESIAN_POINT('',(-22.25,12.2864158290368,2.));
#49957=CARTESIAN_POINT('Origin',(1.78023751033836E-16,12.2864158290368,
2.));
#49958=CARTESIAN_POINT('Origin',(-19.75,12.2864158290368,1.75));
#49959=CARTESIAN_POINT('',(-19.75,12.2864158290368,2.));
#49960=CARTESIAN_POINT('Origin',(-16.25,12.2864158290368,1.75));
#49961=CARTESIAN_POINT('',(-16.25,12.2864158290368,2.));
#49962=CARTESIAN_POINT('Origin',(1.78023751033836E-16,12.2864158290368,
2.));
#49963=CARTESIAN_POINT('Origin',(-13.75,12.2864158290368,1.75));
#49964=CARTESIAN_POINT('',(-13.75,12.2864158290368,2.));
#49965=CARTESIAN_POINT('Origin',(-10.25,12.2864158290368,1.75));
#49966=CARTESIAN_POINT('',(-10.25,12.2864158290368,2.));
#49967=CARTESIAN_POINT('Origin',(1.78023751033836E-16,12.2864158290368,
2.));
#49968=CARTESIAN_POINT('Origin',(-7.75,12.2864158290368,7.75));
#49969=CARTESIAN_POINT('',(-7.74999999999997,12.2864158290368,8.00000000000003));
#49970=CARTESIAN_POINT('',(-8.,12.2864158290368,7.75));
#49971=CARTESIAN_POINT('Origin',(-8.,12.2864158290368,-1.78023751033836E-16));
#49972=CARTESIAN_POINT('',(-8.,12.2864158290368,4.25));
#49973=CARTESIAN_POINT('Origin',(-7.75,12.2864158290368,4.25));
#49974=CARTESIAN_POINT('',(-7.75,12.2864158290368,4.));
#49975=CARTESIAN_POINT('Origin',(1.78023751033836E-16,12.2864158290368,
4.));
#49976=CARTESIAN_POINT('',(-4.25,12.2864158290368,4.));
#49977=CARTESIAN_POINT('Origin',(-4.25,12.2864158290368,4.25));
#49978=CARTESIAN_POINT('',(-3.99999999999999,12.2864158290368,4.25000000000001));
#49979=CARTESIAN_POINT('Origin',(-31.75,12.2864158290368,7.75));
#49980=CARTESIAN_POINT('',(-32.,12.2864158290368,7.75));
#49981=CARTESIAN_POINT('',(-31.75,12.2864158290368,8.));
#49982=CARTESIAN_POINT('Origin',(-32.,12.2864158290368,-1.78023751033836E-16));
#49983=CARTESIAN_POINT('',(-32.,12.2864158290368,4.25));
#49984=CARTESIAN_POINT('Origin',(-31.75,12.2864158290368,4.25));
#49985=CARTESIAN_POINT('',(-31.75,12.2864158290368,4.));
#49986=CARTESIAN_POINT('Origin',(1.78023751033836E-16,12.2864158290368,
4.));
#49987=CARTESIAN_POINT('',(-28.25,12.2864158290368,4.));
#49988=CARTESIAN_POINT('Origin',(-28.25,12.2864158290368,4.25));
#49989=CARTESIAN_POINT('',(-28.,12.2864158290368,4.25));
#49990=CARTESIAN_POINT('Origin',(-28.,12.2864158290368,-1.78023751033836E-16));
#49991=CARTESIAN_POINT('',(-28.,12.2864158290368,7.75));
#49992=CARTESIAN_POINT('Origin',(-28.25,12.2864158290368,7.75));
#49993=CARTESIAN_POINT('',(-28.25,12.2864158290368,8.));
#49994=CARTESIAN_POINT('Origin',(1.78023751033836E-16,12.2864158290368,
8.));
#49995=CARTESIAN_POINT('Origin',(-37.75,12.2864158290368,7.75));
#49996=CARTESIAN_POINT('',(-38.,12.2864158290368,7.75));
#49997=CARTESIAN_POINT('',(-37.75,12.2864158290368,8.));
#49998=CARTESIAN_POINT('Origin',(-38.,12.2864158290368,-1.78023751033836E-16));
#49999=CARTESIAN_POINT('',(-38.,12.2864158290368,4.25));
#50000=CARTESIAN_POINT('Origin',(-37.75,12.2864158290368,4.25));
#50001=CARTESIAN_POINT('',(-37.75,12.2864158290368,4.));
#50002=CARTESIAN_POINT('Origin',(1.78023751033836E-16,12.2864158290368,
4.));
#50003=CARTESIAN_POINT('',(-34.25,12.2864158290368,4.));
#50004=CARTESIAN_POINT('Origin',(-34.25,12.2864158290368,4.25));
#50005=CARTESIAN_POINT('',(-34.,12.2864158290368,4.25));
#50006=CARTESIAN_POINT('Origin',(-34.,12.2864158290368,-1.78023751033836E-16));
#50007=CARTESIAN_POINT('',(-34.,12.2864158290368,7.75));
#50008=CARTESIAN_POINT('Origin',(-34.25,12.2864158290368,7.75));
#50009=CARTESIAN_POINT('',(-34.25,12.2864158290368,8.));
#50010=CARTESIAN_POINT('Origin',(1.78023751033836E-16,12.2864158290368,
8.));
#50011=CARTESIAN_POINT('Origin',(1.78023751033836E-16,12.2864158290368,
4.));
#50012=CARTESIAN_POINT('',(-40.25,12.2864158290368,4.));
#50013=CARTESIAN_POINT('',(-42.7191142657048,13.1257661294523,4.01465091399127));
#50014=CARTESIAN_POINT('Origin',(-40.25,12.2864158290368,4.25));
#50015=CARTESIAN_POINT('',(-40.,12.2864158290368,4.25));
#50016=CARTESIAN_POINT('Origin',(-40.,12.2864158290368,-1.78023751033836E-16));
#50017=CARTESIAN_POINT('',(-40.,12.2864158290368,7.75));
#50018=CARTESIAN_POINT('Origin',(-40.25,12.2864158290368,7.75));
#50019=CARTESIAN_POINT('',(-40.25,12.2864158290368,8.));
#50020=CARTESIAN_POINT('Origin',(1.78023751033836E-16,12.2864158290368,
8.));
#50021=CARTESIAN_POINT('',(-42.2246585485087,12.2864158290368,8.));
#50022=CARTESIAN_POINT('Origin',(-25.75,12.2864158290368,7.75));
#50023=CARTESIAN_POINT('',(-26.,12.2864158290368,7.75));
#50024=CARTESIAN_POINT('',(-25.75,12.2864158290368,8.));
#50025=CARTESIAN_POINT('Origin',(-26.,12.2864158290368,-1.78023751033836E-16));
#50026=CARTESIAN_POINT('',(-26.,12.2864158290368,4.25));
#50027=CARTESIAN_POINT('Origin',(-25.75,12.2864158290368,4.25));
#50028=CARTESIAN_POINT('',(-25.75,12.2864158290368,4.));
#50029=CARTESIAN_POINT('Origin',(1.78023751033836E-16,12.2864158290368,
4.));
#50030=CARTESIAN_POINT('',(-22.25,12.2864158290368,4.));
#50031=CARTESIAN_POINT('Origin',(-22.25,12.2864158290368,4.25));
#50032=CARTESIAN_POINT('',(-22.,12.2864158290368,4.25));
#50033=CARTESIAN_POINT('Origin',(-22.,12.2864158290368,-1.78023751033836E-16));
#50034=CARTESIAN_POINT('',(-22.,12.2864158290368,7.75));
#50035=CARTESIAN_POINT('Origin',(-22.25,12.2864158290368,7.75));
#50036=CARTESIAN_POINT('',(-22.25,12.2864158290368,8.));
#50037=CARTESIAN_POINT('Origin',(1.78023751033836E-16,12.2864158290368,
8.));
#50038=CARTESIAN_POINT('Origin',(-19.75,12.2864158290368,7.75));
#50039=CARTESIAN_POINT('',(-20.,12.2864158290368,7.75));
#50040=CARTESIAN_POINT('',(-19.75,12.2864158290368,8.));
#50041=CARTESIAN_POINT('Origin',(-20.,12.2864158290368,-1.78023751033836E-16));
#50042=CARTESIAN_POINT('',(-20.,12.2864158290368,4.25));
#50043=CARTESIAN_POINT('Origin',(-19.75,12.2864158290368,4.25));
#50044=CARTESIAN_POINT('',(-19.75,12.2864158290368,4.));
#50045=CARTESIAN_POINT('Origin',(1.78023751033836E-16,12.2864158290368,
4.));
#50046=CARTESIAN_POINT('',(-16.25,12.2864158290368,4.));
#50047=CARTESIAN_POINT('Origin',(-16.25,12.2864158290368,4.25));
#50048=CARTESIAN_POINT('',(-16.,12.2864158290368,4.25));
#50049=CARTESIAN_POINT('Origin',(-16.,12.2864158290368,-1.78023751033836E-16));
#50050=CARTESIAN_POINT('',(-16.,12.2864158290368,7.75));
#50051=CARTESIAN_POINT('Origin',(-16.25,12.2864158290368,7.75));
#50052=CARTESIAN_POINT('',(-16.25,12.2864158290368,8.));
#50053=CARTESIAN_POINT('Origin',(1.78023751033836E-16,12.2864158290368,
8.));
#50054=CARTESIAN_POINT('Origin',(-13.75,12.2864158290368,7.75));
#50055=CARTESIAN_POINT('',(-14.,12.2864158290368,7.75));
#50056=CARTESIAN_POINT('',(-13.75,12.2864158290368,8.));
#50057=CARTESIAN_POINT('Origin',(-14.,12.2864158290368,-1.78023751033836E-16));
#50058=CARTESIAN_POINT('',(-14.,12.2864158290368,4.25));
#50059=CARTESIAN_POINT('Origin',(-13.75,12.2864158290368,4.25));
#50060=CARTESIAN_POINT('',(-13.75,12.2864158290368,4.));
#50061=CARTESIAN_POINT('Origin',(1.78023751033836E-16,12.2864158290368,
4.));
#50062=CARTESIAN_POINT('',(-10.25,12.2864158290368,4.));
#50063=CARTESIAN_POINT('Origin',(-10.25,12.2864158290368,4.25));
#50064=CARTESIAN_POINT('',(-10.,12.2864158290368,4.25));
#50065=CARTESIAN_POINT('Origin',(-10.,12.2864158290368,-1.78023751033836E-16));
#50066=CARTESIAN_POINT('',(-10.,12.2864158290368,7.75));
#50067=CARTESIAN_POINT('Origin',(-10.25,12.2864158290368,7.75));
#50068=CARTESIAN_POINT('',(-10.25,12.2864158290368,8.));
#50069=CARTESIAN_POINT('Origin',(1.78023751033836E-16,12.2864158290368,
8.));
#50070=CARTESIAN_POINT('Origin',(-13.75,12.2864158290368,13.75));
#50071=CARTESIAN_POINT('',(-13.75,12.2864158290368,14.));
#50072=CARTESIAN_POINT('',(-14.,12.2864158290368,13.75));
#50073=CARTESIAN_POINT('Origin',(-14.,12.2864158290368,-1.78023751033836E-16));
#50074=CARTESIAN_POINT('',(-14.,12.2864158290368,10.25));
#50075=CARTESIAN_POINT('Origin',(-13.75,12.2864158290368,10.25));
#50076=CARTESIAN_POINT('',(-13.75,12.2864158290368,10.));
#50077=CARTESIAN_POINT('Origin',(1.78023751033836E-16,12.2864158290368,
10.));
#50078=CARTESIAN_POINT('',(-10.25,12.2864158290368,10.));
#50079=CARTESIAN_POINT('Origin',(-10.25,12.2864158290368,10.25));
#50080=CARTESIAN_POINT('',(-9.99999999999996,12.2864158290368,10.25));
#50081=CARTESIAN_POINT('Origin',(-31.75,12.2864158290368,13.75));
#50082=CARTESIAN_POINT('',(-32.,12.2864158290368,13.75));
#50083=CARTESIAN_POINT('',(-31.75,12.2864158290368,14.));
#50084=CARTESIAN_POINT('Origin',(-32.,12.2864158290368,-1.78023751033836E-16));
#50085=CARTESIAN_POINT('',(-32.,12.2864158290368,10.25));
#50086=CARTESIAN_POINT('Origin',(-31.75,12.2864158290368,10.25));
#50087=CARTESIAN_POINT('',(-31.75,12.2864158290368,10.));
#50088=CARTESIAN_POINT('Origin',(1.78023751033836E-16,12.2864158290368,
10.));
#50089=CARTESIAN_POINT('',(-28.25,12.2864158290368,10.));
#50090=CARTESIAN_POINT('Origin',(-28.25,12.2864158290368,10.25));
#50091=CARTESIAN_POINT('',(-28.,12.2864158290368,10.25));
#50092=CARTESIAN_POINT('Origin',(-28.,12.2864158290368,-1.78023751033836E-16));
#50093=CARTESIAN_POINT('',(-28.,12.2864158290368,13.75));
#50094=CARTESIAN_POINT('Origin',(-28.25,12.2864158290368,13.75));
#50095=CARTESIAN_POINT('',(-28.25,12.2864158290368,14.));
#50096=CARTESIAN_POINT('Origin',(1.78023751033836E-16,12.2864158290368,
14.));
#50097=CARTESIAN_POINT('Origin',(-37.75,12.2864158290368,13.75));
#50098=CARTESIAN_POINT('',(-38.,12.2864158290368,13.75));
#50099=CARTESIAN_POINT('',(-37.75,12.2864158290368,14.));
#50100=CARTESIAN_POINT('Origin',(-38.,12.2864158290368,-1.78023751033836E-16));
#50101=CARTESIAN_POINT('',(-38.,12.2864158290368,10.25));
#50102=CARTESIAN_POINT('Origin',(-37.75,12.2864158290368,10.25));
#50103=CARTESIAN_POINT('',(-37.75,12.2864158290368,10.));
#50104=CARTESIAN_POINT('Origin',(1.78023751033836E-16,12.2864158290368,
10.));
#50105=CARTESIAN_POINT('',(-34.25,12.2864158290368,10.));
#50106=CARTESIAN_POINT('Origin',(-34.25,12.2864158290368,10.25));
#50107=CARTESIAN_POINT('',(-34.,12.2864158290368,10.25));
#50108=CARTESIAN_POINT('Origin',(-34.,12.2864158290368,-1.78023751033836E-16));
#50109=CARTESIAN_POINT('',(-34.,12.2864158290368,13.75));
#50110=CARTESIAN_POINT('Origin',(-34.25,12.2864158290368,13.75));
#50111=CARTESIAN_POINT('',(-34.25,12.2864158290368,14.));
#50112=CARTESIAN_POINT('Origin',(1.78023751033836E-16,12.2864158290368,
14.));
#50113=CARTESIAN_POINT('Origin',(1.78023751033836E-16,12.2864158290368,
10.));
#50114=CARTESIAN_POINT('',(-40.25,12.2864158290368,10.));
#50115=CARTESIAN_POINT('',(-41.6884058289697,13.1257661294523,10.0146509139913));
#50116=CARTESIAN_POINT('Origin',(-40.25,12.2864158290368,10.25));
#50117=CARTESIAN_POINT('',(-40.,12.2864158290368,10.25));
#50118=CARTESIAN_POINT('Origin',(-40.,12.2864158290368,-1.78023751033836E-16));
#50119=CARTESIAN_POINT('',(-40.,12.2864158290368,13.75));
#50120=CARTESIAN_POINT('Origin',(-40.25,12.2864158290368,13.75));
#50121=CARTESIAN_POINT('',(-40.25,12.2864158290368,14.));
#50122=CARTESIAN_POINT('Origin',(1.78023751033836E-16,12.2864158290368,
14.));
#50123=CARTESIAN_POINT('',(-40.668431324313,12.2864158290368,14.));
#50124=CARTESIAN_POINT('Origin',(-25.75,12.2864158290368,13.75));
#50125=CARTESIAN_POINT('',(-26.,12.2864158290368,13.75));
#50126=CARTESIAN_POINT('',(-25.75,12.2864158290368,14.));
#50127=CARTESIAN_POINT('Origin',(-26.,12.2864158290368,-1.78023751033836E-16));
#50128=CARTESIAN_POINT('',(-26.,12.2864158290368,10.25));
#50129=CARTESIAN_POINT('Origin',(-25.75,12.2864158290368,10.25));
#50130=CARTESIAN_POINT('',(-25.75,12.2864158290368,10.));
#50131=CARTESIAN_POINT('Origin',(1.78023751033836E-16,12.2864158290368,
10.));
#50132=CARTESIAN_POINT('',(-22.25,12.2864158290368,10.));
#50133=CARTESIAN_POINT('Origin',(-22.25,12.2864158290368,10.25));
#50134=CARTESIAN_POINT('',(-22.,12.2864158290368,10.25));
#50135=CARTESIAN_POINT('Origin',(-22.,12.2864158290368,-1.78023751033836E-16));
#50136=CARTESIAN_POINT('',(-22.,12.2864158290368,13.75));
#50137=CARTESIAN_POINT('Origin',(-22.25,12.2864158290368,13.75));
#50138=CARTESIAN_POINT('',(-22.25,12.2864158290368,14.));
#50139=CARTESIAN_POINT('Origin',(1.78023751033836E-16,12.2864158290368,
14.));
#50140=CARTESIAN_POINT('Origin',(-19.75,12.2864158290368,13.75));
#50141=CARTESIAN_POINT('',(-20.,12.2864158290368,13.75));
#50142=CARTESIAN_POINT('',(-19.75,12.2864158290368,14.));
#50143=CARTESIAN_POINT('Origin',(-20.,12.2864158290368,-1.78023751033836E-16));
#50144=CARTESIAN_POINT('',(-20.,12.2864158290368,10.25));
#50145=CARTESIAN_POINT('Origin',(-19.75,12.2864158290368,10.25));
#50146=CARTESIAN_POINT('',(-19.75,12.2864158290368,10.));
#50147=CARTESIAN_POINT('Origin',(1.78023751033836E-16,12.2864158290368,
10.));
#50148=CARTESIAN_POINT('',(-16.25,12.2864158290368,10.));
#50149=CARTESIAN_POINT('Origin',(-16.25,12.2864158290368,10.25));
#50150=CARTESIAN_POINT('',(-16.,12.2864158290368,10.25));
#50151=CARTESIAN_POINT('Origin',(-16.,12.2864158290368,-1.78023751033836E-16));
#50152=CARTESIAN_POINT('',(-16.,12.2864158290368,13.75));
#50153=CARTESIAN_POINT('Origin',(-16.25,12.2864158290368,13.75));
#50154=CARTESIAN_POINT('',(-16.25,12.2864158290368,14.));
#50155=CARTESIAN_POINT('Origin',(1.78023751033836E-16,12.2864158290368,
14.));
#50156=CARTESIAN_POINT('Origin',(-19.75,12.2864158290368,19.75));
#50157=CARTESIAN_POINT('',(-19.7499999999999,12.2864158290368,20.0000000000001));
#50158=CARTESIAN_POINT('',(-20.,12.2864158290368,19.75));
#50159=CARTESIAN_POINT('Origin',(-20.,12.2864158290368,-1.78023751033836E-16));
#50160=CARTESIAN_POINT('',(-20.,12.2864158290368,16.25));
#50161=CARTESIAN_POINT('Origin',(-19.75,12.2864158290368,16.25));
#50162=CARTESIAN_POINT('',(-19.75,12.2864158290368,16.));
#50163=CARTESIAN_POINT('Origin',(1.78023751033836E-16,12.2864158290368,
16.));
#50164=CARTESIAN_POINT('',(-16.25,12.2864158290368,16.));
#50165=CARTESIAN_POINT('Origin',(-16.25,12.2864158290368,16.25));
#50166=CARTESIAN_POINT('',(-15.9999999999999,12.2864158290368,16.2500000000001));
#50167=CARTESIAN_POINT('Origin',(-31.75,12.2864158290368,19.75));
#50168=CARTESIAN_POINT('',(-32.,12.2864158290368,19.75));
#50169=CARTESIAN_POINT('',(-31.75,12.2864158290368,20.));
#50170=CARTESIAN_POINT('Origin',(-32.,12.2864158290368,-1.78023751033836E-16));
#50171=CARTESIAN_POINT('',(-32.,12.2864158290368,16.25));
#50172=CARTESIAN_POINT('Origin',(-31.75,12.2864158290368,16.25));
#50173=CARTESIAN_POINT('',(-31.75,12.2864158290368,16.));
#50174=CARTESIAN_POINT('Origin',(1.78023751033836E-16,12.2864158290368,
16.));
#50175=CARTESIAN_POINT('',(-28.25,12.2864158290368,16.));
#50176=CARTESIAN_POINT('Origin',(-28.25,12.2864158290368,16.25));
#50177=CARTESIAN_POINT('',(-28.,12.2864158290368,16.25));
#50178=CARTESIAN_POINT('Origin',(-28.,12.2864158290368,-1.78023751033836E-16));
#50179=CARTESIAN_POINT('',(-28.,12.2864158290368,19.75));
#50180=CARTESIAN_POINT('Origin',(-28.25,12.2864158290368,19.75));
#50181=CARTESIAN_POINT('',(-28.25,12.2864158290368,20.));
#50182=CARTESIAN_POINT('Origin',(1.78023751033836E-16,12.2864158290368,
20.));
#50183=CARTESIAN_POINT('Origin',(-37.75,12.2864158290368,19.75));
#50184=CARTESIAN_POINT('',(-38.,12.2864158290368,19.75));
#50185=CARTESIAN_POINT('',(-37.75,12.2864158290368,20.));
#50186=CARTESIAN_POINT('Origin',(-38.,12.2864158290368,-1.78023751033836E-16));
#50187=CARTESIAN_POINT('',(-38.,12.2864158290368,16.25));
#50188=CARTESIAN_POINT('Origin',(-37.75,12.2864158290368,16.25));
#50189=CARTESIAN_POINT('',(-37.75,12.2864158290368,16.));
#50190=CARTESIAN_POINT('Origin',(1.78023751033836E-16,12.2864158290368,
16.));
#50191=CARTESIAN_POINT('',(-34.25,12.2864158290368,16.));
#50192=CARTESIAN_POINT('Origin',(-34.25,12.2864158290368,16.25));
#50193=CARTESIAN_POINT('',(-34.,12.2864158290368,16.25));
#50194=CARTESIAN_POINT('Origin',(-34.,12.2864158290368,-1.78023751033836E-16));
#50195=CARTESIAN_POINT('',(-34.,12.2864158290368,19.75));
#50196=CARTESIAN_POINT('Origin',(-34.25,12.2864158290368,19.75));
#50197=CARTESIAN_POINT('',(-34.25,12.2864158290368,20.));
#50198=CARTESIAN_POINT('Origin',(1.78023751033836E-16,12.2864158290368,
20.));
#50199=CARTESIAN_POINT('Origin',(-40.25,12.2864158290368,16.25));
#50200=CARTESIAN_POINT('',(-40.0056233547235,12.6085776053825,16.25));
#50201=CARTESIAN_POINT('Ctrl Pts',(-40.0793482375844,12.2864158290368,16.0673035961371));
#50202=CARTESIAN_POINT('Ctrl Pts',(-40.0782747058016,12.3565480422212,16.0699814850505));
#50203=CARTESIAN_POINT('Ctrl Pts',(-40.0771691950577,12.4264119624119,16.0727383729998));
#50204=CARTESIAN_POINT('Ctrl Pts',(-40.0733081216185,12.6605955497748,16.0823639222092));
#50205=CARTESIAN_POINT('Ctrl Pts',(-40.0701042972907,12.8415528499508,16.0903466182549));
#50206=CARTESIAN_POINT('Ctrl Pts',(-40.0641670032532,13.1125431310101,16.1051218719272));
#50207=CARTESIAN_POINT('Ctrl Pts',(-40.0620040696594,13.2027803900921,16.1105020462105));
#50208=CARTESIAN_POINT('Ctrl Pts',(-40.0581889988431,13.3348895209949,16.1199846721086));
#50209=CARTESIAN_POINT('Ctrl Pts',(-40.0568218233459,13.3783799367944,16.1233818656135));
#50210=CARTESIAN_POINT('Ctrl Pts',(-40.0537078613425,13.4637404380091,16.1311160166765));
#50211=CARTESIAN_POINT('Ctrl Pts',(-40.0520170589853,13.5056250634705,16.1353143091731));
#50212=CARTESIAN_POINT('Ctrl Pts',(-40.04899738295,13.5587458168168,16.1428068245726));
#50213=CARTESIAN_POINT('Ctrl Pts',(-40.0481580498808,13.5723272371436,16.144889109673));
#50214=CARTESIAN_POINT('Ctrl Pts',(-40.0466112547578,13.5924009701689,16.1487253037969));
#50215=CARTESIAN_POINT('Ctrl Pts',(-40.0460481486951,13.5990342650081,16.1501216926189));
#50216=CARTESIAN_POINT('Ctrl Pts',(-40.0447488346495,13.6118368064949,16.1533431149319));
#50217=CARTESIAN_POINT('Ctrl Pts',(-40.044047369121,13.6180310505434,16.1550821001084));
#50218=CARTESIAN_POINT('Ctrl Pts',(-40.0425846077462,13.6261759350463,16.1587072305191));
#50219=CARTESIAN_POINT('Ctrl Pts',(-40.0419873813803,13.6290832844388,16.1601872218848));
#50220=CARTESIAN_POINT('Ctrl Pts',(-40.041027217053,13.6312274149738,16.1625659968001));
#50221=CARTESIAN_POINT('Ctrl Pts',(-40.0408308891948,13.6315882691439,16.1630523736058));
#50222=CARTESIAN_POINT('Ctrl Pts',(-40.0404073420094,13.6320902696199,16.1641015895469));
#50223=CARTESIAN_POINT('Ctrl Pts',(-40.0401798660478,13.6322298701776,16.1646650639708));
#50224=CARTESIAN_POINT('Ctrl Pts',(-40.039745975011,13.6322298701776,16.1657397786927));
#50225=CARTESIAN_POINT('Ctrl Pts',(-40.0395184754678,13.63209026962,16.1663032435961));
#50226=CARTESIAN_POINT('Ctrl Pts',(-40.0390948434797,13.6315882691441,16.1673524253));
#50227=CARTESIAN_POINT('Ctrl Pts',(-40.0388984546609,13.631227414974,16.1678387774944));
#50228=CARTESIAN_POINT('Ctrl Pts',(-40.0379379280991,13.6290832844389,16.170217406166));
#50229=CARTESIAN_POINT('Ctrl Pts',(-40.0373402104567,13.6261759350462,16.1716971991901));
#50230=CARTESIAN_POINT('Ctrl Pts',(-40.0358760723054,13.6180310505433,16.1753217737594));
#50231=CARTESIAN_POINT('Ctrl Pts',(-40.0351735590818,13.6118368064948,16.1770603359535));
#50232=CARTESIAN_POINT('Ctrl Pts',(-40.0338720779076,13.5990342650081,16.1802808833389));
#50233=CARTESIAN_POINT('Ctrl Pts',(-40.0333078481952,13.5924009701688,16.1816768185133));
#50234=CARTESIAN_POINT('Ctrl Pts',(-40.0317576499592,13.5723272371435,16.1855116387096));
#50235=CARTESIAN_POINT('Ctrl Pts',(-40.0309160107074,13.5587458168168,16.1875929927426));
#50236=CARTESIAN_POINT('Ctrl Pts',(-40.0278873018887,13.5056250634705,16.1950818613661));
#50237=CARTESIAN_POINT('Ctrl Pts',(-40.0261893448128,13.4637404380091,16.1992772653116));
#50238=CARTESIAN_POINT('Ctrl Pts',(-40.0230607286739,13.3783799367945,16.2070055001087));
#50239=CARTESIAN_POINT('Ctrl Pts',(-40.0216860514209,13.334889520995,16.2103996649545));
#50240=CARTESIAN_POINT('Ctrl Pts',(-40.0178480767769,13.2027803900922,16.2198730439656));
#50241=CARTESIAN_POINT('Ctrl Pts',(-40.0156693452537,13.1125431310102,16.2252468402029));
#50242=CARTESIAN_POINT('Ctrl Pts',(-40.010575554353,12.881913818907,16.2378050170783));
#50243=CARTESIAN_POINT('Ctrl Pts',(-40.0079423726228,12.7414340518508,16.2442908457459));
#50244=CARTESIAN_POINT('Ctrl Pts',(-40.0056233547235,12.6085776053825,16.25));
#50245=CARTESIAN_POINT('',(-40.,12.2864158290368,16.25));
#50246=CARTESIAN_POINT('Origin',(-40.,12.2864158290368,-1.78023751033836E-16));
#50247=CARTESIAN_POINT('',(-40.,12.2864158290368,16.263837185609));
#50248=CARTESIAN_POINT('Origin',(-25.75,12.2864158290368,19.75));
#50249=CARTESIAN_POINT('',(-26.,12.2864158290368,19.75));
#50250=CARTESIAN_POINT('',(-25.75,12.2864158290368,20.));
#50251=CARTESIAN_POINT('Origin',(-26.,12.2864158290368,-1.78023751033836E-16));
#50252=CARTESIAN_POINT('',(-26.,12.2864158290368,16.25));
#50253=CARTESIAN_POINT('Origin',(-25.75,12.2864158290368,16.25));
#50254=CARTESIAN_POINT('',(-25.75,12.2864158290368,16.));
#50255=CARTESIAN_POINT('Origin',(1.78023751033836E-16,12.2864158290368,
16.));
#50256=CARTESIAN_POINT('',(-22.25,12.2864158290368,16.));
#50257=CARTESIAN_POINT('Origin',(-22.25,12.2864158290368,16.25));
#50258=CARTESIAN_POINT('',(-22.,12.2864158290368,16.25));
#50259=CARTESIAN_POINT('Origin',(-22.,12.2864158290368,-1.78023751033836E-16));
#50260=CARTESIAN_POINT('',(-22.,12.2864158290368,19.75));
#50261=CARTESIAN_POINT('Origin',(-22.25,12.2864158290368,19.75));
#50262=CARTESIAN_POINT('',(-22.25,12.2864158290368,20.));
#50263=CARTESIAN_POINT('Origin',(1.78023751033836E-16,12.2864158290368,
20.));
#50264=CARTESIAN_POINT('Origin',(-31.75,12.2864158290368,25.75));
#50265=CARTESIAN_POINT('',(-32.,12.2864158290368,25.75));
#50266=CARTESIAN_POINT('',(-31.75,12.2864158290368,26.));
#50267=CARTESIAN_POINT('Origin',(-32.,12.2864158290368,-1.78023751033836E-16));
#50268=CARTESIAN_POINT('',(-32.,12.2864158290368,22.25));
#50269=CARTESIAN_POINT('Origin',(-31.75,12.2864158290368,22.25));
#50270=CARTESIAN_POINT('',(-31.75,12.2864158290368,22.));
#50271=CARTESIAN_POINT('Origin',(1.78023751033836E-16,12.2864158290368,
22.));
#50272=CARTESIAN_POINT('',(-28.25,12.2864158290368,22.));
#50273=CARTESIAN_POINT('Origin',(-28.25,12.2864158290368,22.25));
#50274=CARTESIAN_POINT('',(-28.,12.2864158290368,22.25));
#50275=CARTESIAN_POINT('Origin',(-28.,12.2864158290368,-1.78023751033836E-16));
#50276=CARTESIAN_POINT('',(-28.,12.2864158290368,25.75));
#50277=CARTESIAN_POINT('Origin',(-28.25,12.2864158290368,25.75));
#50278=CARTESIAN_POINT('',(-28.25,12.2864158290368,26.));
#50279=CARTESIAN_POINT('Origin',(1.78023751033836E-16,12.2864158290368,
26.));
#50280=CARTESIAN_POINT('Origin',(1.78023751033836E-16,12.2864158290368,
22.));
#50281=CARTESIAN_POINT('',(-34.25,12.2864158290368,22.));
#50282=CARTESIAN_POINT('',(-36.7140857763057,13.1257661294523,22.0146509139913));
#50283=CARTESIAN_POINT('Origin',(-34.25,12.2864158290368,22.25));
#50284=CARTESIAN_POINT('',(-34.,12.2864158290368,22.25));
#50285=CARTESIAN_POINT('Origin',(-34.,12.2864158290368,-1.78023751033836E-16));
#50286=CARTESIAN_POINT('',(-34.,12.2864158290368,25.75));
#50287=CARTESIAN_POINT('Origin',(-34.25,12.2864158290368,25.75));
#50288=CARTESIAN_POINT('',(-34.25,12.2864158290368,26.));
#50289=CARTESIAN_POINT('Origin',(1.78023751033836E-16,12.2864158290368,
26.));
#50290=CARTESIAN_POINT('',(-34.3499696790941,12.2864158290368,26.));
#50291=CARTESIAN_POINT('Origin',(-25.75,12.2864158290368,25.75));
#50292=CARTESIAN_POINT('',(-25.7499999999999,12.2864158290368,26.0000000000001));
#50293=CARTESIAN_POINT('',(-26.,12.2864158290368,25.75));
#50294=CARTESIAN_POINT('Origin',(-26.,12.2864158290368,-1.78023751033836E-16));
#50295=CARTESIAN_POINT('',(-26.,12.2864158290368,22.25));
#50296=CARTESIAN_POINT('Origin',(-25.75,12.2864158290368,22.25));
#50297=CARTESIAN_POINT('',(-25.75,12.2864158290368,22.));
#50298=CARTESIAN_POINT('Origin',(1.78023751033836E-16,12.2864158290368,
22.));
#50299=CARTESIAN_POINT('',(-22.25,12.2864158290368,22.));
#50300=CARTESIAN_POINT('Origin',(-22.25,12.2864158290368,22.25));
#50301=CARTESIAN_POINT('',(-21.9999999999999,12.2864158290368,22.2500000000001));
#50302=CARTESIAN_POINT('Origin',(-32.,12.2864158290368,-1.78023751033836E-16));
#50303=CARTESIAN_POINT('',(-32.,12.2864158290368,28.25));
#50304=CARTESIAN_POINT('',(-31.9853490860087,13.1257661294523,28.8949819546432));
#50305=CARTESIAN_POINT('Origin',(-31.75,12.2864158290368,28.25));
#50306=CARTESIAN_POINT('',(-31.75,12.2864158290368,28.));
#50307=CARTESIAN_POINT('Origin',(1.78023751033836E-16,12.2864158290368,
28.));
#50308=CARTESIAN_POINT('',(-28.25,12.2864158290368,28.));
#50309=CARTESIAN_POINT('Origin',(-28.25,12.2864158290368,28.25));
#50310=CARTESIAN_POINT('',(-27.9999999999999,12.2864158290368,28.2500000000001));
#50311=CARTESIAN_POINT('Origin',(0.,12.2864158290368,0.));
#50312=CARTESIAN_POINT('',(-29.0633341308019,12.2864158290368,31.9348557097314));
#50313=CARTESIAN_POINT('',(-31.9348557097313,12.2864158290368,29.063334130802));
#50314=CARTESIAN_POINT('Origin',(0.,12.2864158290368,0.));
#50315=CARTESIAN_POINT('',(-34.5500621903838,12.2864158290368,25.899915108753));
#50316=CARTESIAN_POINT('',(-36.9278413898934,12.2864158290368,22.3796096990737));
#50317=CARTESIAN_POINT('Origin',(0.,0.985332996396023,0.));
#50318=CARTESIAN_POINT('Origin',(0.,12.2864158290368,0.));
#50319=CARTESIAN_POINT('',(-41.9311566536833,12.2864158290368,10.309728497117));
#50320=CARTESIAN_POINT('',(-40.9052877038759,12.2864158290368,13.8300339067963));
#50321=CARTESIAN_POINT('Origin',(0.,12.2864158290368,0.));
#50322=CARTESIAN_POINT('',(-42.4705653406402,12.2864158290368,7.79509330581797));
#50323=CARTESIAN_POINT('',(-42.9678785657731,12.2864158290368,4.27478789613867));
#50324=CARTESIAN_POINT('Ctrl Pts',(-31.9131848054086,13.9651164298679,29.0436118330415));
#50325=CARTESIAN_POINT('Ctrl Pts',(-31.9499414151586,13.9651164298679,29.0032233727572));
#50326=CARTESIAN_POINT('Ctrl Pts',(-31.970698146778,13.9651164298679,28.9498223452792));
#50327=CARTESIAN_POINT('Ctrl Pts',(-31.9706981720174,13.9651164298679,28.8949819546432));
#50328=CARTESIAN_POINT('Ctrl Pts',(-31.9348557097313,12.2864158290368,29.063334130802));
#50329=CARTESIAN_POINT('Ctrl Pts',(-31.9764885429718,12.2864158290368,29.0175876366816));
#50330=CARTESIAN_POINT('Ctrl Pts',(-31.9999999712922,12.2864158290368,28.9571016213001));
#50331=CARTESIAN_POINT('Ctrl Pts',(-32.,12.2864158290368,28.8949819546432));
#50332=CARTESIAN_POINT('Ctrl Pts',(-36.902782259366,13.9651164298679,22.3644229581353));
#50333=CARTESIAN_POINT('Ctrl Pts',(-36.9229108936161,13.9651164298679,22.33120917573));
#50334=CARTESIAN_POINT('Ctrl Pts',(-36.9340865284417,13.9651164298679,22.2923331086281));
#50335=CARTESIAN_POINT('Ctrl Pts',(-36.9353575668884,13.9651164298679,22.2148970119218));
#50336=CARTESIAN_POINT('Ctrl Pts',(-36.9255131230132,13.9651164298679,22.1757260685612));
#50337=CARTESIAN_POINT('Ctrl Pts',(-36.887247155596,13.9651164298679,22.1077375132975));
#50338=CARTESIAN_POINT('Ctrl Pts',(-36.8590943157985,13.9651164298679,22.0791716683468));
#50339=CARTESIAN_POINT('Ctrl Pts',(-36.7921367646116,13.9651164298679,22.0399505487758));
#50340=CARTESIAN_POINT('Ctrl Pts',(-36.7532188988514,13.9651164298679,22.0293018538863));
#50341=CARTESIAN_POINT('Ctrl Pts',(-36.7140857763057,13.9651164298679,22.0293018279825));
#50342=CARTESIAN_POINT('Ctrl Pts',(-36.9278413898934,12.2864158290368,22.3796096990737));
#50343=CARTESIAN_POINT('Ctrl Pts',(-36.9506411971848,12.2864158290367,22.3419882773306));
#50344=CARTESIAN_POINT('Ctrl Pts',(-36.9633000574054,12.2864158290368,22.2979530583092));
#50345=CARTESIAN_POINT('Ctrl Pts',(-36.9647398008015,12.2864158290368,22.2102388654265));
#50346=CARTESIAN_POINT('Ctrl Pts',(-36.9535886975365,12.2864158290368,22.1658677743321));
#50347=CARTESIAN_POINT('Ctrl Pts',(-36.9102418725233,12.2864158290368,22.088851872103));
#50348=CARTESIAN_POINT('Ctrl Pts',(-36.8783504274685,12.2864158290368,22.0564924152445));
#50349=CARTESIAN_POINT('Ctrl Pts',(-36.8025009076982,12.2864158290368,22.0120627276042));
#50350=CARTESIAN_POINT('Ctrl Pts',(-36.7584147748598,12.2864158290368,22.0000000294023));
#50351=CARTESIAN_POINT('Ctrl Pts',(-36.7140857763057,12.2864158290368,22.));
#50352=CARTESIAN_POINT('Ctrl Pts',(-34.3499700010595,13.9651164298679,25.9706981720175));
#50353=CARTESIAN_POINT('Ctrl Pts',(-34.4187861304546,13.9651164298679,25.9706979880732));
#50354=CARTESIAN_POINT('Ctrl Pts',(-34.4851102672943,13.9651164298679,25.937708056334));
#50355=CARTESIAN_POINT('Ctrl Pts',(-34.5266166142122,13.9651164298679,25.8823394983482));
#50356=CARTESIAN_POINT('Ctrl Pts',(-34.3499700010595,12.2864158290368,26.));
#50357=CARTESIAN_POINT('Ctrl Pts',(-34.427922607943,12.2864158290368,25.9999997915583));
#50358=CARTESIAN_POINT('Ctrl Pts',(-34.503048351318,12.2864158290368,25.9626305406764));
#50359=CARTESIAN_POINT('Ctrl Pts',(-34.5500621903838,12.2864158290368,25.899915108753));
#50360=CARTESIAN_POINT('Ctrl Pts',(-40.6684318962847,13.9651164298679,13.9706981720175));
#50361=CARTESIAN_POINT('Ctrl Pts',(-40.7143553275644,13.9651164298681,13.9706980493035));
#50362=CARTESIAN_POINT('Ctrl Pts',(-40.7596862536608,13.9651164298679,13.9561085301855));
#50363=CARTESIAN_POINT('Ctrl Pts',(-40.8342179533944,13.9651164298679,13.9027205260881));
#50364=CARTESIAN_POINT('Ctrl Pts',(-40.8627457625389,13.9651164298679,13.8643746603699));
#50365=CARTESIAN_POINT('Ctrl Pts',(-40.8775294893371,13.9651164298679,13.8206488842285));
#50366=CARTESIAN_POINT('Ctrl Pts',(-40.6684318962847,12.2864158290368,14.));
#50367=CARTESIAN_POINT('Ctrl Pts',(-40.7204534177382,12.2864158290369,13.999999860968));
#50368=CARTESIAN_POINT('Ctrl Pts',(-40.7718027191552,12.2864158290368,13.9834730289839));
#50369=CARTESIAN_POINT('Ctrl Pts',(-40.8562280414979,12.2864158290368,13.92299809727));
#50370=CARTESIAN_POINT('Ctrl Pts',(-40.8885419350417,12.2864158290368,13.8795628077707));
#50371=CARTESIAN_POINT('Ctrl Pts',(-40.905287703878,12.2864158290368,13.8300339067976));
#50372=CARTESIAN_POINT('Ctrl Pts',(-41.9027022873245,13.9651164298679,10.3027323440145));
#50373=CARTESIAN_POINT('Ctrl Pts',(-41.9186760059021,13.9651164298679,10.2377641729669));
#50374=CARTESIAN_POINT('Ctrl Pts',(-41.9031293119939,13.9651164298679,10.1663047682508));
#50375=CARTESIAN_POINT('Ctrl Pts',(-41.8212667500848,13.9651164298679,10.0616797048923));
#50376=CARTESIAN_POINT('Ctrl Pts',(-41.7556158681867,13.9651164298679,10.0293018875526));
#50377=CARTESIAN_POINT('Ctrl Pts',(-41.6884058289697,13.9651164298679,10.0293018279825));
#50378=CARTESIAN_POINT('Ctrl Pts',(-41.9311566536833,12.2864158290368,10.309728497117));
#50379=CARTESIAN_POINT('Ctrl Pts',(-41.9492503311142,12.2864158290368,10.2361380476238));
#50380=CARTESIAN_POINT('Ctrl Pts',(-41.9316408283577,12.2864158290368,10.1551935604058));
#50381=CARTESIAN_POINT('Ctrl Pts',(-41.838909760766,12.2864158290368,10.0366779216436));
#50382=CARTESIAN_POINT('Ctrl Pts',(-41.7645408613858,12.2864158290368,10.0000000680338));
#50383=CARTESIAN_POINT('Ctrl Pts',(-41.6884058289697,12.2864158290368,10.));
#50384=CARTESIAN_POINT('Ctrl Pts',(-42.9387206828063,13.9651164298679,4.27188703695401));
#50385=CARTESIAN_POINT('Ctrl Pts',(-42.944807251327,13.9651164298679,4.21070645264771));
#50386=CARTESIAN_POINT('Ctrl Pts',(-42.9237511284715,13.9651164298679,4.14722789953976));
#50387=CARTESIAN_POINT('Ctrl Pts',(-42.8417116813899,13.9651164298679,4.05657837554767));
#50388=CARTESIAN_POINT('Ctrl Pts',(-42.780701491539,13.9651164298679,4.02930198388734));
#50389=CARTESIAN_POINT('Ctrl Pts',(-42.7191142657048,13.9651164298679,4.02930182798254));
#50390=CARTESIAN_POINT('Ctrl Pts',(-42.9678785657731,12.2864158290368,4.27478789613869));
#50391=CARTESIAN_POINT('Ctrl Pts',(-42.9747729370317,12.2864158290368,4.20548749139673));
#50392=CARTESIAN_POINT('Ctrl Pts',(-42.9509225178878,12.2864158290368,4.13358319687088));
#50393=CARTESIAN_POINT('Ctrl Pts',(-42.8579914613632,12.2864158290368,4.03089898418831));
#50394=CARTESIAN_POINT('Ctrl Pts',(-42.7888799353852,12.2864158290368,4.00000017659962));
#50395=CARTESIAN_POINT('Ctrl Pts',(-42.7191142657048,12.2864158290368,4.));
#50396=CARTESIAN_POINT('Ctrl Pts',(-42.2246587886425,13.9651164298679,7.97069817201746));
#50397=CARTESIAN_POINT('Ctrl Pts',(-42.2760024589037,13.9651164298679,7.97069803484342));
#50398=CARTESIAN_POINT('Ctrl Pts',(-42.3264320674071,13.9651164298679,7.95246573748483));
#50399=CARTESIAN_POINT('Ctrl Pts',(-42.4054379652168,13.9651164298679,7.88663227409805));
#50400=CARTESIAN_POINT('Ctrl Pts',(-42.4324354338316,13.9651164298679,7.8405251114426));
#50401=CARTESIAN_POINT('Ctrl Pts',(-42.4417449330457,13.9651164298679,7.78980357716687));
#50402=CARTESIAN_POINT('Ctrl Pts',(-42.2246587886425,12.2864158290368,8.));
#50403=CARTESIAN_POINT('Ctrl Pts',(-42.2828205030766,12.2864158290368,7.99999984459623));
#50404=CARTESIAN_POINT('Ctrl Pts',(-42.3399458254619,12.2864158290368,7.97934638688388));
#50405=CARTESIAN_POINT('Ctrl Pts',(-42.4294397982628,12.2864158290368,7.9047734962375));
#50406=CARTESIAN_POINT('Ctrl Pts',(-42.460020288206,12.2864158290368,7.85254658294873));
#50407=CARTESIAN_POINT('Ctrl Pts',(-42.4705653406402,12.2864158290368,7.79509330581798));
#50408=CARTESIAN_POINT('Ctrl Pts',(-42.8943150864052,13.9651164298679,1.97069817201746));
#50409=CARTESIAN_POINT('Ctrl Pts',(-42.9505876943552,13.9651164298679,1.97069802170299));
#50410=CARTESIAN_POINT('Ctrl Pts',(-43.0066025021277,13.9651164298679,1.94811497989962));
#50411=CARTESIAN_POINT('Ctrl Pts',(-43.087623624048,13.9651164298679,1.87036492378278));
#50412=CARTESIAN_POINT('Ctrl Pts',(-43.1125156264926,13.9651164298679,1.81575705940251));
#50413=CARTESIAN_POINT('Ctrl Pts',(-43.1148329294755,13.9651164298679,1.75895827010645));
#50414=CARTESIAN_POINT('Ctrl Pts',(-42.8943150864052,12.2864158290368,2.));
#50415=CARTESIAN_POINT('Ctrl Pts',(-42.9580603817067,12.2864158290368,1.9999998297209));
#50416=CARTESIAN_POINT('Ctrl Pts',(-43.0215128426885,12.2864158290368,1.97441776392027));
#50417=CARTESIAN_POINT('Ctrl Pts',(-43.1132899987123,12.2864158290368,1.88634592712818));
#50418=CARTESIAN_POINT('Ctrl Pts',(-43.1414855467453,12.2864158290368,1.82448984655272));
#50419=CARTESIAN_POINT('Ctrl Pts',(-43.1441104028771,12.2864158290368,1.76015270483966));
#50420=CARTESIAN_POINT('Origin',(7.1609864287201E-15,12.2864158290368,2.));
#50421=CARTESIAN_POINT('Origin',(2.81098744617789E-14,12.2864158290368,
8.));
#50422=CARTESIAN_POINT('',(1.75000000000003,12.2864158290368,7.99999999999999));
#50423=CARTESIAN_POINT('',(-1.74999999999997,12.2864158290368,8.00000000000001));
#50424=CARTESIAN_POINT('Origin',(1.41439491064064E-14,12.2864158290368,
4.));
#50425=CARTESIAN_POINT('',(1.75000000000001,12.2864158290368,3.99999999999999));
#50426=CARTESIAN_POINT('',(-1.74999999999999,12.2864158290368,4.00000000000001));
#50427=CARTESIAN_POINT('Origin',(-1.74999999999997,12.2864158290368,7.75000000000001));
#50428=CARTESIAN_POINT('',(-1.99999999999997,12.2864158290368,7.75000000000001));
#50429=CARTESIAN_POINT('Origin',(-1.74999999999999,12.2864158290368,4.25000000000001));
#50430=CARTESIAN_POINT('',(-1.99999999999999,12.2864158290368,4.25000000000001));
#50431=CARTESIAN_POINT('Origin',(-2.,12.2864158290368,6.80493892665243E-15));
#50432=CARTESIAN_POINT('Origin',(1.39837277304759E-13,12.2864158290368,
40.));
#50433=CARTESIAN_POINT('',(1.75000000000014,12.2864158290368,40.));
#50434=CARTESIAN_POINT('',(-1.74999999999986,12.2864158290368,40.));
#50435=CARTESIAN_POINT('Origin',(-1.74999999999986,12.2864158290368,40.25));
#50436=CARTESIAN_POINT('',(-1.99999999999986,12.2864158290368,40.25));
#50437=CARTESIAN_POINT('Origin',(-2.,12.2864158290368,6.80493892665243E-15));
#50438=CARTESIAN_POINT('',(-1.97557953310493,13.685332956652,42.8953043480232));
#50439=CARTESIAN_POINT('Origin',(1.32854314627073E-13,12.2864158290368,
38.));
#50440=CARTESIAN_POINT('',(1.75000000000013,12.2864158290368,38.));
#50441=CARTESIAN_POINT('',(-1.74999999999987,12.2864158290368,38.));
#50442=CARTESIAN_POINT('Origin',(1.188883892717E-13,12.2864158290368,34.));
#50443=CARTESIAN_POINT('',(1.75000000000012,12.2864158290368,34.));
#50444=CARTESIAN_POINT('',(-1.74999999999988,12.2864158290368,34.));
#50445=CARTESIAN_POINT('Origin',(-1.74999999999987,12.2864158290368,37.75));
#50446=CARTESIAN_POINT('',(-1.99999999999987,12.2864158290368,37.75));
#50447=CARTESIAN_POINT('Origin',(-1.74999999999988,12.2864158290368,34.25));
#50448=CARTESIAN_POINT('',(-1.99999999999988,12.2864158290368,34.25));
#50449=CARTESIAN_POINT('Origin',(-2.,12.2864158290368,6.80493892665243E-15));
#50450=CARTESIAN_POINT('Origin',(1.11905426594014E-13,12.2864158290368,
32.));
#50451=CARTESIAN_POINT('',(1.75000000000011,12.2864158290368,32.));
#50452=CARTESIAN_POINT('',(-1.74999999999989,12.2864158290368,32.));
#50453=CARTESIAN_POINT('Origin',(9.79395012386416E-14,12.2864158290368,
28.));
#50454=CARTESIAN_POINT('',(1.7500000000001,12.2864158290368,28.));
#50455=CARTESIAN_POINT('',(-1.7499999999999,12.2864158290368,28.));
#50456=CARTESIAN_POINT('Origin',(-1.74999999999989,12.2864158290368,31.75));
#50457=CARTESIAN_POINT('',(-1.99999999999989,12.2864158290368,31.75));
#50458=CARTESIAN_POINT('Origin',(-1.7499999999999,12.2864158290368,28.25));
#50459=CARTESIAN_POINT('',(-1.9999999999999,12.2864158290368,28.25));
#50460=CARTESIAN_POINT('Origin',(-2.,12.2864158290368,6.80493892665243E-15));
#50461=CARTESIAN_POINT('Origin',(9.09565385609553E-14,12.2864158290368,
26.));
#50462=CARTESIAN_POINT('',(1.75000000000009,12.2864158290368,26.));
#50463=CARTESIAN_POINT('',(-1.74999999999991,12.2864158290368,26.));
#50464=CARTESIAN_POINT('Origin',(7.69906132055828E-14,12.2864158290368,
22.));
#50465=CARTESIAN_POINT('',(1.75000000000008,12.2864158290368,22.));
#50466=CARTESIAN_POINT('',(-1.74999999999992,12.2864158290368,22.));
#50467=CARTESIAN_POINT('Origin',(-1.74999999999991,12.2864158290368,25.75));
#50468=CARTESIAN_POINT('',(-1.99999999999991,12.2864158290368,25.75));
#50469=CARTESIAN_POINT('Origin',(-1.74999999999992,12.2864158290368,22.25));
#50470=CARTESIAN_POINT('',(-1.99999999999992,12.2864158290368,22.25));
#50471=CARTESIAN_POINT('Origin',(-2.,12.2864158290368,6.80493892665243E-15));
#50472=CARTESIAN_POINT('Origin',(7.00076505278965E-14,12.2864158290368,
20.));
#50473=CARTESIAN_POINT('',(1.75000000000007,12.2864158290368,20.));
#50474=CARTESIAN_POINT('',(-1.74999999999993,12.2864158290368,20.));
#50475=CARTESIAN_POINT('Origin',(5.6041725172524E-14,12.2864158290368,16.));
#50476=CARTESIAN_POINT('',(1.75000000000006,12.2864158290368,16.));
#50477=CARTESIAN_POINT('',(-1.74999999999994,12.2864158290368,16.));
#50478=CARTESIAN_POINT('Origin',(-1.74999999999993,12.2864158290368,19.75));
#50479=CARTESIAN_POINT('',(-1.99999999999993,12.2864158290368,19.75));
#50480=CARTESIAN_POINT('Origin',(-1.74999999999994,12.2864158290368,16.25));
#50481=CARTESIAN_POINT('',(-1.99999999999994,12.2864158290368,16.25));
#50482=CARTESIAN_POINT('Origin',(-2.,12.2864158290368,6.80493892665243E-15));
#50483=CARTESIAN_POINT('Origin',(4.90587624948377E-14,12.2864158290368,
14.));
#50484=CARTESIAN_POINT('',(1.75000000000005,12.2864158290368,14.));
#50485=CARTESIAN_POINT('',(-1.74999999999995,12.2864158290368,14.));
#50486=CARTESIAN_POINT('Origin',(3.50928371394652E-14,12.2864158290368,
10.));
#50487=CARTESIAN_POINT('',(1.75000000000003,12.2864158290368,9.99999999999999));
#50488=CARTESIAN_POINT('',(-1.74999999999997,12.2864158290368,10.));
#50489=CARTESIAN_POINT('Origin',(-1.74999999999995,12.2864158290368,13.75));
#50490=CARTESIAN_POINT('',(-1.99999999999995,12.2864158290368,13.75));
#50491=CARTESIAN_POINT('Origin',(-1.74999999999996,12.2864158290368,10.25));
#50492=CARTESIAN_POINT('',(-1.99999999999996,12.2864158290368,10.25));
#50493=CARTESIAN_POINT('Origin',(-2.,12.2864158290368,6.80493892665243E-15));
#50494=CARTESIAN_POINT('Origin',(2.81098744617789E-14,12.2864158290368,
8.));
#50495=CARTESIAN_POINT('',(-4.24999999999997,12.2864158290368,8.00000000000002));
#50496=CARTESIAN_POINT('Origin',(-4.24999999999997,12.2864158290368,7.75000000000001));
#50497=CARTESIAN_POINT('',(-3.99999999999997,12.2864158290368,7.75000000000001));
#50498=CARTESIAN_POINT('Origin',(-4.,12.2864158290368,1.37879016043387E-14));
#50499=CARTESIAN_POINT('Origin',(-7.74999999999989,12.2864158290368,31.75));
#50500=CARTESIAN_POINT('',(-7.99999999999989,12.2864158290368,31.75));
#50501=CARTESIAN_POINT('',(-7.74999999999989,12.2864158290368,32.));
#50502=CARTESIAN_POINT('Origin',(1.11905426594014E-13,12.2864158290368,
32.));
#50503=CARTESIAN_POINT('',(-4.24999999999989,12.2864158290368,32.));
#50504=CARTESIAN_POINT('Origin',(-4.24999999999989,12.2864158290368,31.75));
#50505=CARTESIAN_POINT('',(-3.99999999999989,12.2864158290368,31.75));
#50506=CARTESIAN_POINT('Origin',(-4.,12.2864158290368,1.37879016043387E-14));
#50507=CARTESIAN_POINT('',(-3.9999999999999,12.2864158290368,28.25));
#50508=CARTESIAN_POINT('Origin',(-4.2499999999999,12.2864158290368,28.25));
#50509=CARTESIAN_POINT('',(-4.2499999999999,12.2864158290368,28.));
#50510=CARTESIAN_POINT('Origin',(9.79395012386416E-14,12.2864158290368,
28.));
#50511=CARTESIAN_POINT('',(-7.7499999999999,12.2864158290368,28.));
#50512=CARTESIAN_POINT('Origin',(-7.7499999999999,12.2864158290368,28.25));
#50513=CARTESIAN_POINT('',(-7.9999999999999,12.2864158290368,28.25));
#50514=CARTESIAN_POINT('Origin',(-8.,12.2864158290368,2.77538269597112E-14));
#50515=CARTESIAN_POINT('Origin',(-7.74999999999987,12.2864158290368,37.75));
#50516=CARTESIAN_POINT('',(-7.99999999999987,12.2864158290368,37.75));
#50517=CARTESIAN_POINT('',(-7.74999999999987,12.2864158290368,38.));
#50518=CARTESIAN_POINT('Origin',(1.32854314627073E-13,12.2864158290368,
38.));
#50519=CARTESIAN_POINT('',(-4.24999999999987,12.2864158290368,38.));
#50520=CARTESIAN_POINT('Origin',(-4.24999999999987,12.2864158290368,37.75));
#50521=CARTESIAN_POINT('',(-3.99999999999987,12.2864158290368,37.75));
#50522=CARTESIAN_POINT('Origin',(-4.,12.2864158290368,1.37879016043387E-14));
#50523=CARTESIAN_POINT('',(-3.99999999999988,12.2864158290368,34.25));
#50524=CARTESIAN_POINT('Origin',(-4.24999999999988,12.2864158290368,34.25));
#50525=CARTESIAN_POINT('',(-4.24999999999988,12.2864158290368,34.));
#50526=CARTESIAN_POINT('Origin',(1.188883892717E-13,12.2864158290368,34.));
#50527=CARTESIAN_POINT('',(-7.74999999999988,12.2864158290368,34.));
#50528=CARTESIAN_POINT('Origin',(-7.74999999999988,12.2864158290368,34.25));
#50529=CARTESIAN_POINT('',(-7.99999999999988,12.2864158290368,34.25));
#50530=CARTESIAN_POINT('Origin',(-8.,12.2864158290368,2.77538269597112E-14));
#50531=CARTESIAN_POINT('Origin',(-4.,12.2864158290368,1.37879016043387E-14));
#50532=CARTESIAN_POINT('',(-4.01465091399112,13.1257661294523,42.7191142657048));
#50533=CARTESIAN_POINT('',(-3.99999999999986,12.2864158290368,40.25));
#50534=CARTESIAN_POINT('Origin',(-4.24999999999986,12.2864158290368,40.25));
#50535=CARTESIAN_POINT('',(-4.24999999999986,12.2864158290368,40.));
#50536=CARTESIAN_POINT('Origin',(1.39837277304759E-13,12.2864158290368,
40.));
#50537=CARTESIAN_POINT('',(-7.74999999999986,12.2864158290368,40.));
#50538=CARTESIAN_POINT('Origin',(-7.74999999999986,12.2864158290368,40.25));
#50539=CARTESIAN_POINT('',(-7.99999999999986,12.2864158290368,40.25));
#50540=CARTESIAN_POINT('Origin',(-8.,12.2864158290368,2.77538269597112E-14));
#50541=CARTESIAN_POINT('',(-7.99999999999985,12.2864158290368,42.2246585485087));
#50542=CARTESIAN_POINT('Origin',(-7.74999999999991,12.2864158290368,25.75));
#50543=CARTESIAN_POINT('',(-7.99999999999991,12.2864158290368,25.75));
#50544=CARTESIAN_POINT('',(-7.74999999999991,12.2864158290368,26.));
#50545=CARTESIAN_POINT('Origin',(9.09565385609553E-14,12.2864158290368,
26.));
#50546=CARTESIAN_POINT('',(-4.24999999999991,12.2864158290368,26.));
#50547=CARTESIAN_POINT('Origin',(-4.24999999999991,12.2864158290368,25.75));
#50548=CARTESIAN_POINT('',(-3.99999999999991,12.2864158290368,25.75));
#50549=CARTESIAN_POINT('Origin',(-4.,12.2864158290368,1.37879016043387E-14));
#50550=CARTESIAN_POINT('',(-3.99999999999992,12.2864158290368,22.25));
#50551=CARTESIAN_POINT('Origin',(-4.24999999999992,12.2864158290368,22.25));
#50552=CARTESIAN_POINT('',(-4.24999999999992,12.2864158290368,22.));
#50553=CARTESIAN_POINT('Origin',(7.69906132055828E-14,12.2864158290368,
22.));
#50554=CARTESIAN_POINT('',(-7.74999999999992,12.2864158290368,22.));
#50555=CARTESIAN_POINT('Origin',(-7.74999999999992,12.2864158290368,22.25));
#50556=CARTESIAN_POINT('',(-7.99999999999992,12.2864158290368,22.25));
#50557=CARTESIAN_POINT('Origin',(-8.,12.2864158290368,2.77538269597112E-14));
#50558=CARTESIAN_POINT('Origin',(-7.74999999999993,12.2864158290368,19.75));
#50559=CARTESIAN_POINT('',(-7.99999999999993,12.2864158290368,19.75));
#50560=CARTESIAN_POINT('',(-7.74999999999993,12.2864158290368,20.));
#50561=CARTESIAN_POINT('Origin',(7.00076505278965E-14,12.2864158290368,
20.));
#50562=CARTESIAN_POINT('',(-4.24999999999993,12.2864158290368,20.));
#50563=CARTESIAN_POINT('Origin',(-4.24999999999993,12.2864158290368,19.75));
#50564=CARTESIAN_POINT('',(-3.99999999999993,12.2864158290368,19.75));
#50565=CARTESIAN_POINT('Origin',(-4.,12.2864158290368,1.37879016043387E-14));
#50566=CARTESIAN_POINT('',(-3.99999999999994,12.2864158290368,16.25));
#50567=CARTESIAN_POINT('Origin',(-4.24999999999994,12.2864158290368,16.25));
#50568=CARTESIAN_POINT('',(-4.24999999999995,12.2864158290368,16.));
#50569=CARTESIAN_POINT('Origin',(5.6041725172524E-14,12.2864158290368,16.));
#50570=CARTESIAN_POINT('',(-7.74999999999995,12.2864158290368,16.));
#50571=CARTESIAN_POINT('Origin',(-7.74999999999994,12.2864158290368,16.25));
#50572=CARTESIAN_POINT('',(-7.99999999999994,12.2864158290368,16.25));
#50573=CARTESIAN_POINT('Origin',(-8.,12.2864158290368,2.77538269597112E-14));
#50574=CARTESIAN_POINT('Origin',(-7.74999999999995,12.2864158290368,13.75));
#50575=CARTESIAN_POINT('',(-7.99999999999995,12.2864158290368,13.75));
#50576=CARTESIAN_POINT('',(-7.74999999999995,12.2864158290368,14.));
#50577=CARTESIAN_POINT('Origin',(4.90587624948377E-14,12.2864158290368,
14.));
#50578=CARTESIAN_POINT('',(-4.24999999999995,12.2864158290368,14.));
#50579=CARTESIAN_POINT('Origin',(-4.24999999999995,12.2864158290368,13.75));
#50580=CARTESIAN_POINT('',(-3.99999999999995,12.2864158290368,13.75));
#50581=CARTESIAN_POINT('Origin',(-4.,12.2864158290368,1.37879016043387E-14));
#50582=CARTESIAN_POINT('',(-3.99999999999996,12.2864158290368,10.25));
#50583=CARTESIAN_POINT('Origin',(-4.24999999999996,12.2864158290368,10.25));
#50584=CARTESIAN_POINT('',(-4.24999999999997,12.2864158290368,10.));
#50585=CARTESIAN_POINT('Origin',(3.50928371394652E-14,12.2864158290368,
10.));
#50586=CARTESIAN_POINT('',(-7.74999999999996,12.2864158290368,10.));
#50587=CARTESIAN_POINT('Origin',(-7.74999999999996,12.2864158290368,10.25));
#50588=CARTESIAN_POINT('',(-7.99999999999996,12.2864158290368,10.25));
#50589=CARTESIAN_POINT('Origin',(-8.,12.2864158290368,2.77538269597112E-14));
#50590=CARTESIAN_POINT('Origin',(4.90587624948377E-14,12.2864158290368,
14.));
#50591=CARTESIAN_POINT('',(-10.25,12.2864158290368,14.));
#50592=CARTESIAN_POINT('Origin',(-10.25,12.2864158290368,13.75));
#50593=CARTESIAN_POINT('',(-9.99999999999995,12.2864158290368,13.75));
#50594=CARTESIAN_POINT('Origin',(-10.,12.2864158290368,3.47367896373975E-14));
#50595=CARTESIAN_POINT('Origin',(-13.7499999999999,12.2864158290368,31.75));
#50596=CARTESIAN_POINT('',(-13.9999999999999,12.2864158290368,31.75));
#50597=CARTESIAN_POINT('',(-13.7499999999999,12.2864158290368,32.));
#50598=CARTESIAN_POINT('Origin',(1.11905426594014E-13,12.2864158290368,
32.));
#50599=CARTESIAN_POINT('',(-10.2499999999999,12.2864158290368,32.));
#50600=CARTESIAN_POINT('Origin',(-10.2499999999999,12.2864158290368,31.75));
#50601=CARTESIAN_POINT('',(-9.99999999999989,12.2864158290368,31.75));
#50602=CARTESIAN_POINT('Origin',(-10.,12.2864158290368,3.47367896373975E-14));
#50603=CARTESIAN_POINT('',(-9.9999999999999,12.2864158290368,28.25));
#50604=CARTESIAN_POINT('Origin',(-10.2499999999999,12.2864158290368,28.25));
#50605=CARTESIAN_POINT('',(-10.2499999999999,12.2864158290368,28.));
#50606=CARTESIAN_POINT('Origin',(9.79395012386416E-14,12.2864158290368,
28.));
#50607=CARTESIAN_POINT('',(-13.7499999999999,12.2864158290368,28.));
#50608=CARTESIAN_POINT('Origin',(-13.7499999999999,12.2864158290368,28.25));
#50609=CARTESIAN_POINT('',(-13.9999999999999,12.2864158290368,28.25));
#50610=CARTESIAN_POINT('Origin',(-14.,12.2864158290368,4.870271499277E-14));
#50611=CARTESIAN_POINT('Origin',(-13.7499999999999,12.2864158290368,37.7500000000001));
#50612=CARTESIAN_POINT('',(-13.9999999999999,12.2864158290368,37.7500000000001));
#50613=CARTESIAN_POINT('',(-13.7499999999999,12.2864158290368,38.0000000000001));
#50614=CARTESIAN_POINT('Origin',(1.32854314627073E-13,12.2864158290368,
38.));
#50615=CARTESIAN_POINT('',(-10.2499999999999,12.2864158290368,38.));
#50616=CARTESIAN_POINT('Origin',(-10.2499999999999,12.2864158290368,37.75));
#50617=CARTESIAN_POINT('',(-9.99999999999987,12.2864158290368,37.75));
#50618=CARTESIAN_POINT('Origin',(-10.,12.2864158290368,3.47367896373975E-14));
#50619=CARTESIAN_POINT('',(-9.99999999999988,12.2864158290368,34.25));
#50620=CARTESIAN_POINT('Origin',(-10.2499999999999,12.2864158290368,34.25));
#50621=CARTESIAN_POINT('',(-10.2499999999999,12.2864158290368,34.));
#50622=CARTESIAN_POINT('Origin',(1.188883892717E-13,12.2864158290368,34.));
#50623=CARTESIAN_POINT('',(-13.7499999999999,12.2864158290368,34.));
#50624=CARTESIAN_POINT('Origin',(-13.7499999999999,12.2864158290368,34.25));
#50625=CARTESIAN_POINT('',(-13.9999999999999,12.2864158290368,34.25));
#50626=CARTESIAN_POINT('Origin',(-14.,12.2864158290368,4.870271499277E-14));
#50627=CARTESIAN_POINT('Origin',(-10.,12.2864158290368,3.47367896373975E-14));
#50628=CARTESIAN_POINT('',(-10.0146509139911,13.1257661294523,41.6884058289697));
#50629=CARTESIAN_POINT('',(-9.99999999999986,12.2864158290368,40.25));
#50630=CARTESIAN_POINT('Origin',(-10.2499999999999,12.2864158290368,40.25));
#50631=CARTESIAN_POINT('',(-10.2499999999999,12.2864158290368,40.));
#50632=CARTESIAN_POINT('Origin',(1.39837277304759E-13,12.2864158290368,
40.));
#50633=CARTESIAN_POINT('',(-13.7499999999999,12.2864158290368,40.0000000000001));
#50634=CARTESIAN_POINT('Origin',(-13.7499999999999,12.2864158290368,40.2500000000001));
#50635=CARTESIAN_POINT('',(-13.9999999999999,12.2864158290368,40.2500000000001));
#50636=CARTESIAN_POINT('Origin',(-14.,12.2864158290368,4.870271499277E-14));
#50637=CARTESIAN_POINT('',(-13.9999999999999,12.2864158290368,40.6684313243131));
#50638=CARTESIAN_POINT('Origin',(-13.7499999999999,12.2864158290368,25.75));
#50639=CARTESIAN_POINT('',(-13.9999999999999,12.2864158290368,25.75));
#50640=CARTESIAN_POINT('',(-13.7499999999999,12.2864158290368,26.));
#50641=CARTESIAN_POINT('Origin',(9.09565385609553E-14,12.2864158290368,
26.));
#50642=CARTESIAN_POINT('',(-10.2499999999999,12.2864158290368,26.));
#50643=CARTESIAN_POINT('Origin',(-10.2499999999999,12.2864158290368,25.75));
#50644=CARTESIAN_POINT('',(-9.99999999999991,12.2864158290368,25.75));
#50645=CARTESIAN_POINT('Origin',(-10.,12.2864158290368,3.47367896373975E-14));
#50646=CARTESIAN_POINT('',(-9.99999999999992,12.2864158290368,22.25));
#50647=CARTESIAN_POINT('Origin',(-10.2499999999999,12.2864158290368,22.25));
#50648=CARTESIAN_POINT('',(-10.2499999999999,12.2864158290368,22.));
#50649=CARTESIAN_POINT('Origin',(7.69906132055828E-14,12.2864158290368,
22.));
#50650=CARTESIAN_POINT('',(-13.7499999999999,12.2864158290368,22.));
#50651=CARTESIAN_POINT('Origin',(-13.7499999999999,12.2864158290368,22.25));
#50652=CARTESIAN_POINT('',(-13.9999999999999,12.2864158290368,22.25));
#50653=CARTESIAN_POINT('Origin',(-14.,12.2864158290368,4.870271499277E-14));
#50654=CARTESIAN_POINT('Origin',(-13.7499999999999,12.2864158290368,19.7500000000001));
#50655=CARTESIAN_POINT('',(-13.9999999999999,12.2864158290368,19.7500000000001));
#50656=CARTESIAN_POINT('',(-13.7499999999999,12.2864158290368,20.0000000000001));
#50657=CARTESIAN_POINT('Origin',(7.00076505278965E-14,12.2864158290368,
20.));
#50658=CARTESIAN_POINT('',(-10.2499999999999,12.2864158290368,20.));
#50659=CARTESIAN_POINT('Origin',(-10.2499999999999,12.2864158290368,19.75));
#50660=CARTESIAN_POINT('',(-9.99999999999993,12.2864158290368,19.75));
#50661=CARTESIAN_POINT('Origin',(-10.,12.2864158290368,3.47367896373975E-14));
#50662=CARTESIAN_POINT('',(-9.99999999999994,12.2864158290368,16.25));
#50663=CARTESIAN_POINT('Origin',(-10.2499999999999,12.2864158290368,16.25));
#50664=CARTESIAN_POINT('',(-10.2499999999999,12.2864158290368,16.));
#50665=CARTESIAN_POINT('Origin',(5.6041725172524E-14,12.2864158290368,16.));
#50666=CARTESIAN_POINT('',(-13.7499999999999,12.2864158290368,16.));
#50667=CARTESIAN_POINT('Origin',(-13.7499999999999,12.2864158290368,16.25));
#50668=CARTESIAN_POINT('',(-13.9999999999999,12.2864158290368,16.25));
#50669=CARTESIAN_POINT('Origin',(-14.,12.2864158290368,4.870271499277E-14));
#50670=CARTESIAN_POINT('Origin',(7.00076505278965E-14,12.2864158290368,
20.));
#50671=CARTESIAN_POINT('',(-16.2499999999999,12.2864158290368,20.0000000000001));
#50672=CARTESIAN_POINT('Origin',(-16.2499999999999,12.2864158290368,19.7500000000001));
#50673=CARTESIAN_POINT('',(-15.9999999999999,12.2864158290368,19.7500000000001));
#50674=CARTESIAN_POINT('Origin',(-16.,12.2864158290368,5.56856776704563E-14));
#50675=CARTESIAN_POINT('Origin',(-19.7499999999999,12.2864158290368,31.7500000000001));
#50676=CARTESIAN_POINT('',(-19.9999999999999,12.2864158290368,31.7500000000001));
#50677=CARTESIAN_POINT('',(-19.7499999999999,12.2864158290368,32.0000000000001));
#50678=CARTESIAN_POINT('Origin',(1.11905426594014E-13,12.2864158290368,
32.));
#50679=CARTESIAN_POINT('',(-16.2499999999999,12.2864158290368,32.0000000000001));
#50680=CARTESIAN_POINT('Origin',(-16.2499999999999,12.2864158290368,31.7500000000001));
#50681=CARTESIAN_POINT('',(-15.9999999999999,12.2864158290368,31.7500000000001));
#50682=CARTESIAN_POINT('Origin',(-16.,12.2864158290368,5.56856776704563E-14));
#50683=CARTESIAN_POINT('',(-15.9999999999999,12.2864158290368,28.25));
#50684=CARTESIAN_POINT('Origin',(-16.2499999999999,12.2864158290368,28.25));
#50685=CARTESIAN_POINT('',(-16.2499999999999,12.2864158290368,28.));
#50686=CARTESIAN_POINT('Origin',(9.79395012386416E-14,12.2864158290368,
28.));
#50687=CARTESIAN_POINT('',(-19.7499999999999,12.2864158290368,28.0000000000001));
#50688=CARTESIAN_POINT('Origin',(-19.7499999999999,12.2864158290368,28.2500000000001));
#50689=CARTESIAN_POINT('',(-19.9999999999999,12.2864158290368,28.2500000000001));
#50690=CARTESIAN_POINT('Origin',(-20.,12.2864158290368,6.96516030258289E-14));
#50691=CARTESIAN_POINT('Origin',(-19.7499999999999,12.2864158290368,37.7500000000001));
#50692=CARTESIAN_POINT('',(-19.9999999999999,12.2864158290368,37.7500000000001));
#50693=CARTESIAN_POINT('',(-19.7499999999999,12.2864158290368,38.0000000000001));
#50694=CARTESIAN_POINT('Origin',(1.32854314627073E-13,12.2864158290368,
38.));
#50695=CARTESIAN_POINT('',(-16.2499999999999,12.2864158290368,38.0000000000001));
#50696=CARTESIAN_POINT('Origin',(-16.2499999999999,12.2864158290368,37.7500000000001));
#50697=CARTESIAN_POINT('',(-15.9999999999999,12.2864158290368,37.7500000000001));
#50698=CARTESIAN_POINT('Origin',(-16.,12.2864158290368,5.56856776704563E-14));
#50699=CARTESIAN_POINT('',(-15.9999999999999,12.2864158290368,34.2500000000001));
#50700=CARTESIAN_POINT('Origin',(-16.2499999999999,12.2864158290368,34.2500000000001));
#50701=CARTESIAN_POINT('',(-16.2499999999999,12.2864158290368,34.0000000000001));
#50702=CARTESIAN_POINT('Origin',(1.188883892717E-13,12.2864158290368,34.));
#50703=CARTESIAN_POINT('',(-19.7499999999999,12.2864158290368,34.0000000000001));
#50704=CARTESIAN_POINT('Origin',(-19.7499999999999,12.2864158290368,34.2500000000001));
#50705=CARTESIAN_POINT('',(-19.9999999999999,12.2864158290368,34.2500000000001));
#50706=CARTESIAN_POINT('Origin',(-20.,12.2864158290368,6.96516030258289E-14));
#50707=CARTESIAN_POINT('Origin',(-16.2499999999999,12.2864158290368,40.2500000000001));
#50708=CARTESIAN_POINT('',(-16.2499999999999,12.6085776053825,40.0056233547236));
#50709=CARTESIAN_POINT('Ctrl Pts',(-16.0673035961369,12.2864158290368,40.0793482375845));
#50710=CARTESIAN_POINT('Ctrl Pts',(-16.0699814850503,12.3565480422212,40.0782747058016));
#50711=CARTESIAN_POINT('Ctrl Pts',(-16.0727383729996,12.4264119624119,40.0771691950577));
#50712=CARTESIAN_POINT('Ctrl Pts',(-16.082363922209,12.6605955497748,40.0733081216185));
#50713=CARTESIAN_POINT('Ctrl Pts',(-16.0903466182547,12.8415528499508,40.0701042972907));
#50714=CARTESIAN_POINT('Ctrl Pts',(-16.105121871927,13.1125431310101,40.0641670032533));
#50715=CARTESIAN_POINT('Ctrl Pts',(-16.1105020462103,13.2027803900921,40.0620040696595));
#50716=CARTESIAN_POINT('Ctrl Pts',(-16.1199846721085,13.3348895209949,40.0581889988432));
#50717=CARTESIAN_POINT('Ctrl Pts',(-16.1233818656134,13.3783799367944,40.056821823346));
#50718=CARTESIAN_POINT('Ctrl Pts',(-16.1311160166764,13.4637404380091,40.0537078613426));
#50719=CARTESIAN_POINT('Ctrl Pts',(-16.135314309173,13.5056250634705,40.0520170589853));
#50720=CARTESIAN_POINT('Ctrl Pts',(-16.1428068245724,13.5587458168168,40.04899738295));
#50721=CARTESIAN_POINT('Ctrl Pts',(-16.1448891096729,13.5723272371435,40.0481580498809));
#50722=CARTESIAN_POINT('Ctrl Pts',(-16.1487253037967,13.5924009701688,40.0466112547579));
#50723=CARTESIAN_POINT('Ctrl Pts',(-16.1501216926187,13.5990342650081,40.0460481486952));
#50724=CARTESIAN_POINT('Ctrl Pts',(-16.1533431149317,13.6118368064949,40.0447488346496));
#50725=CARTESIAN_POINT('Ctrl Pts',(-16.1550821001083,13.6180310505434,40.0440473691211));
#50726=CARTESIAN_POINT('Ctrl Pts',(-16.158707230519,13.6261759350463,40.0425846077462));
#50727=CARTESIAN_POINT('Ctrl Pts',(-16.1601872218846,13.629083284439,40.0419873813804));
#50728=CARTESIAN_POINT('Ctrl Pts',(-16.1625659968001,13.631227414974,40.041027217053));
#50729=CARTESIAN_POINT('Ctrl Pts',(-16.1630523736057,13.6315882691444,40.0408308891948));
#50730=CARTESIAN_POINT('Ctrl Pts',(-16.1641015895468,13.6320902696203,40.0404073420094));
#50731=CARTESIAN_POINT('Ctrl Pts',(-16.1646650639706,13.6322298701781,40.0401798660479));
#50732=CARTESIAN_POINT('Ctrl Pts',(-16.1657397786926,13.6322298701781,40.039745975011));
#50733=CARTESIAN_POINT('Ctrl Pts',(-16.1663032435959,13.6320902696202,40.0395184754678));
#50734=CARTESIAN_POINT('Ctrl Pts',(-16.1673524252999,13.6315882691442,40.0390948434797));
#50735=CARTESIAN_POINT('Ctrl Pts',(-16.1678387774941,13.6312274149737,40.038898454661));
#50736=CARTESIAN_POINT('Ctrl Pts',(-16.1702174061657,13.6290832844387,40.0379379280992));
#50737=CARTESIAN_POINT('Ctrl Pts',(-16.17169719919,13.6261759350463,40.0373402104567));
#50738=CARTESIAN_POINT('Ctrl Pts',(-16.1753217737593,13.6180310505434,40.0358760723055));
#50739=CARTESIAN_POINT('Ctrl Pts',(-16.1770603359534,13.6118368064949,40.0351735590818));
#50740=CARTESIAN_POINT('Ctrl Pts',(-16.1802808833387,13.5990342650082,40.0338720779077));
#50741=CARTESIAN_POINT('Ctrl Pts',(-16.1816768185132,13.5924009701689,40.0333078481953));
#50742=CARTESIAN_POINT('Ctrl Pts',(-16.1855116387094,13.5723272371436,40.0317576499593));
#50743=CARTESIAN_POINT('Ctrl Pts',(-16.1875929927424,13.5587458168169,40.0309160107075));
#50744=CARTESIAN_POINT('Ctrl Pts',(-16.1950818613659,13.5056250634706,40.0278873018888));
#50745=CARTESIAN_POINT('Ctrl Pts',(-16.1992772653115,13.4637404380092,40.0261893448129));
#50746=CARTESIAN_POINT('Ctrl Pts',(-16.2070055001086,13.3783799367945,40.023060728674));
#50747=CARTESIAN_POINT('Ctrl Pts',(-16.2103996649543,13.334889520995,40.021686051421));
#50748=CARTESIAN_POINT('Ctrl Pts',(-16.2198730439655,13.2027803900923,40.0178480767769));
#50749=CARTESIAN_POINT('Ctrl Pts',(-16.2252468402028,13.1125431310103,40.0156693452537));
#50750=CARTESIAN_POINT('Ctrl Pts',(-16.2378050170782,12.8819138189071,40.0105755543531));
#50751=CARTESIAN_POINT('Ctrl Pts',(-16.2442908457457,12.7414340518508,40.0079423726228));
#50752=CARTESIAN_POINT('Ctrl Pts',(-16.2499999999999,12.6085776053825,40.0056233547236));
#50753=CARTESIAN_POINT('',(-16.2499999999999,12.2864158290368,40.0000000000001));
#50754=CARTESIAN_POINT('Origin',(1.39837277304759E-13,12.2864158290368,
40.));
#50755=CARTESIAN_POINT('',(-16.2638371856089,12.2864158290368,40.0000000000001));
#50756=CARTESIAN_POINT('Origin',(-19.7499999999999,12.2864158290368,25.7500000000001));
#50757=CARTESIAN_POINT('',(-19.9999999999999,12.2864158290368,25.7500000000001));
#50758=CARTESIAN_POINT('',(-19.7499999999999,12.2864158290368,26.0000000000001));
#50759=CARTESIAN_POINT('Origin',(9.09565385609553E-14,12.2864158290368,
26.));
#50760=CARTESIAN_POINT('',(-16.2499999999999,12.2864158290368,26.0000000000001));
#50761=CARTESIAN_POINT('Origin',(-16.2499999999999,12.2864158290368,25.7500000000001));
#50762=CARTESIAN_POINT('',(-15.9999999999999,12.2864158290368,25.7500000000001));
#50763=CARTESIAN_POINT('Origin',(-16.,12.2864158290368,5.56856776704563E-14));
#50764=CARTESIAN_POINT('',(-15.9999999999999,12.2864158290368,22.2500000000001));
#50765=CARTESIAN_POINT('Origin',(-16.2499999999999,12.2864158290368,22.2500000000001));
#50766=CARTESIAN_POINT('',(-16.2499999999999,12.2864158290368,22.0000000000001));
#50767=CARTESIAN_POINT('Origin',(7.69906132055828E-14,12.2864158290368,
22.));
#50768=CARTESIAN_POINT('',(-19.7499999999999,12.2864158290368,22.0000000000001));
#50769=CARTESIAN_POINT('Origin',(-19.7499999999999,12.2864158290368,22.2500000000001));
#50770=CARTESIAN_POINT('',(-19.9999999999999,12.2864158290368,22.2500000000001));
#50771=CARTESIAN_POINT('Origin',(-20.,12.2864158290368,6.96516030258289E-14));
#50772=CARTESIAN_POINT('Origin',(-25.7499999999999,12.2864158290368,31.7500000000001));
#50773=CARTESIAN_POINT('',(-25.9999999999999,12.2864158290368,31.7500000000001));
#50774=CARTESIAN_POINT('',(-25.7499999999999,12.2864158290368,32.0000000000001));
#50775=CARTESIAN_POINT('Origin',(1.11905426594014E-13,12.2864158290368,
32.));
#50776=CARTESIAN_POINT('',(-22.2499999999999,12.2864158290368,32.0000000000001));
#50777=CARTESIAN_POINT('Origin',(-22.2499999999999,12.2864158290368,31.7500000000001));
#50778=CARTESIAN_POINT('',(-21.9999999999999,12.2864158290368,31.7500000000001));
#50779=CARTESIAN_POINT('Origin',(-22.,12.2864158290368,7.66345657035151E-14));
#50780=CARTESIAN_POINT('',(-21.9999999999999,12.2864158290368,28.2500000000001));
#50781=CARTESIAN_POINT('Origin',(-22.2499999999999,12.2864158290368,28.2500000000001));
#50782=CARTESIAN_POINT('',(-22.2499999999999,12.2864158290368,28.0000000000001));
#50783=CARTESIAN_POINT('Origin',(9.79395012386416E-14,12.2864158290368,
28.));
#50784=CARTESIAN_POINT('',(-25.7499999999999,12.2864158290368,28.0000000000001));
#50785=CARTESIAN_POINT('Origin',(-25.7499999999999,12.2864158290368,28.2500000000001));
#50786=CARTESIAN_POINT('',(-25.9999999999999,12.2864158290368,28.2500000000001));
#50787=CARTESIAN_POINT('Origin',(-26.,12.2864158290368,9.06004910588876E-14));
#50788=CARTESIAN_POINT('Origin',(-22.,12.2864158290368,7.66345657035151E-14));
#50789=CARTESIAN_POINT('',(-22.0146509139911,13.1257661294523,36.7140857763058));
#50790=CARTESIAN_POINT('',(-21.9999999999999,12.2864158290368,34.2500000000001));
#50791=CARTESIAN_POINT('Origin',(-22.2499999999999,12.2864158290368,34.2500000000001));
#50792=CARTESIAN_POINT('',(-22.2499999999999,12.2864158290368,34.0000000000001));
#50793=CARTESIAN_POINT('Origin',(1.188883892717E-13,12.2864158290368,34.));
#50794=CARTESIAN_POINT('',(-25.7499999999999,12.2864158290368,34.0000000000001));
#50795=CARTESIAN_POINT('Origin',(-25.7499999999999,12.2864158290368,34.2500000000001));
#50796=CARTESIAN_POINT('',(-25.9999999999999,12.2864158290368,34.2500000000001));
#50797=CARTESIAN_POINT('Origin',(-26.,12.2864158290368,9.06004910588876E-14));
#50798=CARTESIAN_POINT('',(-25.9999999999999,12.2864158290368,34.3499696790942));
#50799=CARTESIAN_POINT('Origin',(9.09565385609553E-14,12.2864158290368,
26.));
#50800=CARTESIAN_POINT('',(-22.2499999999999,12.2864158290368,26.0000000000001));
#50801=CARTESIAN_POINT('Origin',(-22.2499999999999,12.2864158290368,25.7500000000001));
#50802=CARTESIAN_POINT('',(-21.9999999999999,12.2864158290368,25.7500000000001));
#50803=CARTESIAN_POINT('Origin',(-22.,12.2864158290368,7.66345657035151E-14));
#50804=CARTESIAN_POINT('Origin',(1.11905426594014E-13,12.2864158290368,
32.));
#50805=CARTESIAN_POINT('',(-28.8949819546431,13.1257661294523,31.9853490860088));
#50806=CARTESIAN_POINT('',(-28.2499999999999,12.2864158290368,32.0000000000001));
#50807=CARTESIAN_POINT('Origin',(-28.2499999999999,12.2864158290368,31.7500000000001));
#50808=CARTESIAN_POINT('',(-27.9999999999999,12.2864158290368,31.7500000000001));
#50809=CARTESIAN_POINT('Origin',(-28.,12.2864158290368,9.75834537365739E-14));
#50810=CARTESIAN_POINT('Origin',(0.,12.2864158290368,0.));
#50811=CARTESIAN_POINT('',(-22.3796096990735,12.2864158290368,36.9278413898935));
#50812=CARTESIAN_POINT('',(-25.8999151087529,12.2864158290368,34.5500621903839));
#50813=CARTESIAN_POINT('Origin',(0.,0.985332996396023,0.));
#50814=CARTESIAN_POINT('Origin',(0.,12.2864158290368,0.));
#50815=CARTESIAN_POINT('',(-13.8300339067962,12.2864158290368,40.905287703876));
#50816=CARTESIAN_POINT('',(-10.3097284971169,12.2864158290368,41.9311566536834));
#50817=CARTESIAN_POINT('Origin',(0.,12.2864158290368,0.));
#50818=CARTESIAN_POINT('',(-4.27478789613852,12.2864158290368,42.9678785657731));
#50819=CARTESIAN_POINT('',(-7.79509330581782,12.2864158290368,42.4705653406403));
#50820=CARTESIAN_POINT('Origin',(0.,12.2864158290368,0.));
#50821=CARTESIAN_POINT('',(-1.76015270483947,12.2864158290368,43.1441104028771));
#50822=CARTESIAN_POINT('',(1.76015270483977,12.2864158290368,43.1441104028771));
#50823=CARTESIAN_POINT('Ctrl Pts',(-29.0436118330413,13.9651164298679,31.9131848054087));
#50824=CARTESIAN_POINT('Ctrl Pts',(-29.0032233727571,13.9651164298679,31.9499414151587));
#50825=CARTESIAN_POINT('Ctrl Pts',(-28.9498223452791,13.9651164298679,31.9706981467781));
#50826=CARTESIAN_POINT('Ctrl Pts',(-28.8949819546431,13.9651164298679,31.9706981720176));
#50827=CARTESIAN_POINT('Ctrl Pts',(-29.0633341308019,12.2864158290368,31.9348557097314));
#50828=CARTESIAN_POINT('Ctrl Pts',(-29.0175876366815,12.2864158290368,31.9764885429719));
#50829=CARTESIAN_POINT('Ctrl Pts',(-28.9571016213,12.2864158290368,31.9999999712923));
#50830=CARTESIAN_POINT('Ctrl Pts',(-28.8949819546431,12.2864158290368,32.0000000000001));
#50831=CARTESIAN_POINT('Ctrl Pts',(-22.3644229581352,13.9651164298679,36.9027822593661));
#50832=CARTESIAN_POINT('Ctrl Pts',(-22.3312091757299,13.9651164298679,36.9229108936162));
#50833=CARTESIAN_POINT('Ctrl Pts',(-22.292333108628,13.9651164298679,36.9340865284418));
#50834=CARTESIAN_POINT('Ctrl Pts',(-22.2148970119216,13.9651164298679,36.9353575668885));
#50835=CARTESIAN_POINT('Ctrl Pts',(-22.1757260685611,13.9651164298679,36.9255131230133));
#50836=CARTESIAN_POINT('Ctrl Pts',(-22.1077375132974,13.9651164298679,36.8872471555961));
#50837=CARTESIAN_POINT('Ctrl Pts',(-22.0791716683467,13.9651164298679,36.8590943157986));
#50838=CARTESIAN_POINT('Ctrl Pts',(-22.0399505487757,13.9651164298679,36.7921367646117));
#50839=CARTESIAN_POINT('Ctrl Pts',(-22.0293018538862,13.9651164298679,36.7532188988514));
#50840=CARTESIAN_POINT('Ctrl Pts',(-22.0293018279824,13.9651164298679,36.7140857763058));
#50841=CARTESIAN_POINT('Ctrl Pts',(-22.3796096990736,12.2864158290368,36.9278413898935));
#50842=CARTESIAN_POINT('Ctrl Pts',(-22.3419882773305,12.2864158290367,36.9506411971849));
#50843=CARTESIAN_POINT('Ctrl Pts',(-22.297953058309,12.2864158290368,36.9633000574054));
#50844=CARTESIAN_POINT('Ctrl Pts',(-22.2102388654263,12.2864158290368,36.9647398008016));
#50845=CARTESIAN_POINT('Ctrl Pts',(-22.165867774332,12.2864158290368,36.9535886975366));
#50846=CARTESIAN_POINT('Ctrl Pts',(-22.0888518721029,12.2864158290368,36.9102418725234));
#50847=CARTESIAN_POINT('Ctrl Pts',(-22.0564924152444,12.2864158290368,36.8783504274685));
#50848=CARTESIAN_POINT('Ctrl Pts',(-22.0120627276041,12.2864158290368,36.8025009076983));
#50849=CARTESIAN_POINT('Ctrl Pts',(-22.0000000294022,12.2864158290368,36.7584147748599));
#50850=CARTESIAN_POINT('Ctrl Pts',(-21.9999999999999,12.2864158290368,36.7140857763058));
#50851=CARTESIAN_POINT('Ctrl Pts',(-25.9706981720173,13.9651164298679,34.3499700010596));
#50852=CARTESIAN_POINT('Ctrl Pts',(-25.970697988073,13.9651164298679,34.4187861304547));
#50853=CARTESIAN_POINT('Ctrl Pts',(-25.9377080563339,13.9651164298679,34.4851102672944));
#50854=CARTESIAN_POINT('Ctrl Pts',(-25.8823394983481,13.9651164298679,34.5266166142123));
#50855=CARTESIAN_POINT('Ctrl Pts',(-25.9999999999999,12.2864158290368,34.3499700010596));
#50856=CARTESIAN_POINT('Ctrl Pts',(-25.9999997915582,12.2864158290368,34.4279226079431));
#50857=CARTESIAN_POINT('Ctrl Pts',(-25.9626305406763,12.2864158290368,34.5030483513181));
#50858=CARTESIAN_POINT('Ctrl Pts',(-25.8999151087529,12.2864158290368,34.5500621903839));
#50859=CARTESIAN_POINT('Ctrl Pts',(-13.9706981720173,13.9651164298679,40.6684318962848));
#50860=CARTESIAN_POINT('Ctrl Pts',(-13.9706980493033,13.9651164298681,40.7143553275644));
#50861=CARTESIAN_POINT('Ctrl Pts',(-13.9561085301853,13.9651164298679,40.7596862536609));
#50862=CARTESIAN_POINT('Ctrl Pts',(-13.9027205260879,13.9651164298679,40.8342179533945));
#50863=CARTESIAN_POINT('Ctrl Pts',(-13.8643746603697,13.9651164298679,40.8627457625389));
#50864=CARTESIAN_POINT('Ctrl Pts',(-13.8206488842284,13.9651164298679,40.8775294893372));
#50865=CARTESIAN_POINT('Ctrl Pts',(-13.9999999999999,12.2864158290368,40.6684318962848));
#50866=CARTESIAN_POINT('Ctrl Pts',(-13.9999998609679,12.2864158290369,40.7204534177382));
#50867=CARTESIAN_POINT('Ctrl Pts',(-13.9834730289837,12.2864158290368,40.7718027191553));
#50868=CARTESIAN_POINT('Ctrl Pts',(-13.9229980972698,12.2864158290368,40.856228041498));
#50869=CARTESIAN_POINT('Ctrl Pts',(-13.8795628077706,12.2864158290368,40.8885419350418));
#50870=CARTESIAN_POINT('Ctrl Pts',(-13.8300339067975,12.2864158290368,40.905287703878));
#50871=CARTESIAN_POINT('Ctrl Pts',(-10.3027323440143,13.9651164298679,41.9027022873245));
#50872=CARTESIAN_POINT('Ctrl Pts',(-10.2377641729668,13.9651164298679,41.9186760059021));
#50873=CARTESIAN_POINT('Ctrl Pts',(-10.1663047682507,13.9651164298679,41.903129311994));
#50874=CARTESIAN_POINT('Ctrl Pts',(-10.0616797048921,13.9651164298679,41.8212667500848));
#50875=CARTESIAN_POINT('Ctrl Pts',(-10.0293018875525,13.9651164298679,41.7556158681867));
#50876=CARTESIAN_POINT('Ctrl Pts',(-10.0293018279824,13.9651164298679,41.6884058289697));
#50877=CARTESIAN_POINT('Ctrl Pts',(-10.3097284971169,12.2864158290368,41.9311566536834));
#50878=CARTESIAN_POINT('Ctrl Pts',(-10.2361380476237,12.2864158290368,41.9492503311142));
#50879=CARTESIAN_POINT('Ctrl Pts',(-10.1551935604057,12.2864158290368,41.9316408283577));
#50880=CARTESIAN_POINT('Ctrl Pts',(-10.0366779216434,12.2864158290368,41.838909760766));
#50881=CARTESIAN_POINT('Ctrl Pts',(-10.0000000680336,12.2864158290368,41.7645408613858));
#50882=CARTESIAN_POINT('Ctrl Pts',(-9.99999999999985,12.2864158290368,41.6884058289697));
#50883=CARTESIAN_POINT('Ctrl Pts',(-4.27188703695386,13.9651164298679,42.9387206828063));
#50884=CARTESIAN_POINT('Ctrl Pts',(-4.21070645264756,13.9651164298679,42.944807251327));
#50885=CARTESIAN_POINT('Ctrl Pts',(-4.14722789953961,13.9651164298679,42.9237511284715));
#50886=CARTESIAN_POINT('Ctrl Pts',(-4.05657837554752,13.9651164298679,42.8417116813899));
#50887=CARTESIAN_POINT('Ctrl Pts',(-4.02930198388719,13.9651164298679,42.7807014915391));
#50888=CARTESIAN_POINT('Ctrl Pts',(-4.0293018279824,13.9651164298679,42.7191142657048));
#50889=CARTESIAN_POINT('Ctrl Pts',(-4.27478789613854,12.2864158290368,42.9678785657731));
#50890=CARTESIAN_POINT('Ctrl Pts',(-4.20548749139658,12.2864158290368,42.9747729370317));
#50891=CARTESIAN_POINT('Ctrl Pts',(-4.13358319687073,12.2864158290368,42.9509225178879));
#50892=CARTESIAN_POINT('Ctrl Pts',(-4.03089898418816,12.2864158290368,42.8579914613633));
#50893=CARTESIAN_POINT('Ctrl Pts',(-4.00000017659947,12.2864158290368,42.7888799353853));
#50894=CARTESIAN_POINT('Ctrl Pts',(-3.99999999999985,12.2864158290368,42.7191142657048));
#50895=CARTESIAN_POINT('Ctrl Pts',(-7.97069817201731,13.9651164298679,42.2246587886425));
#50896=CARTESIAN_POINT('Ctrl Pts',(-7.97069803484327,13.9651164298679,42.2760024589038));
#50897=CARTESIAN_POINT('Ctrl Pts',(-7.95246573748468,13.9651164298679,42.3264320674072));
#50898=CARTESIAN_POINT('Ctrl Pts',(-7.8866322740979,13.9651164298679,42.4054379652168));
#50899=CARTESIAN_POINT('Ctrl Pts',(-7.84052511144245,13.9651164298679,42.4324354338316));
#50900=CARTESIAN_POINT('Ctrl Pts',(-7.78980357716672,13.9651164298679,42.4417449330457));
#50901=CARTESIAN_POINT('Ctrl Pts',(-7.99999999999985,12.2864158290368,42.2246587886425));
#50902=CARTESIAN_POINT('Ctrl Pts',(-7.99999984459608,12.2864158290368,42.2828205030767));
#50903=CARTESIAN_POINT('Ctrl Pts',(-7.97934638688373,12.2864158290368,42.339945825462));
#50904=CARTESIAN_POINT('Ctrl Pts',(-7.90477349623735,12.2864158290368,42.4294397982629));
#50905=CARTESIAN_POINT('Ctrl Pts',(-7.85254658294858,12.2864158290368,42.460020288206));
#50906=CARTESIAN_POINT('Ctrl Pts',(-7.79509330581783,12.2864158290368,42.4705653406403));
#50907=CARTESIAN_POINT('Ctrl Pts',(-1.97069817201731,13.9651164298679,42.8943150864052));
#50908=CARTESIAN_POINT('Ctrl Pts',(-1.97069802170284,13.9651164298679,42.9505876943552));
#50909=CARTESIAN_POINT('Ctrl Pts',(-1.94811497989947,13.9651164298679,43.0066025021277));
#50910=CARTESIAN_POINT('Ctrl Pts',(-1.87036492378263,13.9651164298679,43.087623624048));
#50911=CARTESIAN_POINT('Ctrl Pts',(-1.81575705940236,13.9651164298679,43.1125156264926));
#50912=CARTESIAN_POINT('Ctrl Pts',(-1.75895827010629,13.9651164298679,43.1148329294755));
#50913=CARTESIAN_POINT('Ctrl Pts',(-1.99999999999985,12.2864158290368,42.8943150864052));
#50914=CARTESIAN_POINT('Ctrl Pts',(-1.99999982972075,12.2864158290368,42.9580603817067));
#50915=CARTESIAN_POINT('Ctrl Pts',(-1.97441776392012,12.2864158290368,43.0215128426886));
#50916=CARTESIAN_POINT('Ctrl Pts',(-1.88634592712803,12.2864158290368,43.1132899987123));
#50917=CARTESIAN_POINT('Ctrl Pts',(-1.82448984655257,12.2864158290368,43.1414855467453));
#50918=CARTESIAN_POINT('Ctrl Pts',(-1.76015270483951,12.2864158290368,43.1441104028772));
#50919=CARTESIAN_POINT('Origin',(1.75000000000003,12.2864158290368,7.74999999999999));
#50920=CARTESIAN_POINT('',(2.00000000000003,12.2864158290368,7.74999999999999));
#50921=CARTESIAN_POINT('Origin',(1.75000000000001,12.2864158290368,4.24999999999999));
#50922=CARTESIAN_POINT('',(2.00000000000001,12.2864158290368,4.24999999999999));
#50923=CARTESIAN_POINT('Origin',(2.,12.2864158290368,-7.1609864287201E-15));
#50924=CARTESIAN_POINT('Origin',(1.75000000000014,12.2864158290368,40.25));
#50925=CARTESIAN_POINT('',(2.00000000000014,12.2864158290368,40.25));
#50926=CARTESIAN_POINT('Origin',(2.,12.2864158290368,-7.1609864287201E-15));
#50927=CARTESIAN_POINT('Ctrl Pts',(1.97557953310523,13.685332956652,42.8953043480232));
#50928=CARTESIAN_POINT('Ctrl Pts',(1.9837203644544,13.2190272474469,42.8950103058249));
#50929=CARTESIAN_POINT('Ctrl Pts',(1.99186060259333,12.7527215382419,42.8946805520389));
#50930=CARTESIAN_POINT('Ctrl Pts',(2.00000000000015,12.2864158290368,42.8943150864052));
#50931=CARTESIAN_POINT('Origin',(1.75000000000013,12.2864158290368,37.75));
#50932=CARTESIAN_POINT('',(2.00000000000013,12.2864158290368,37.75));
#50933=CARTESIAN_POINT('Origin',(1.75000000000012,12.2864158290368,34.25));
#50934=CARTESIAN_POINT('',(2.00000000000012,12.2864158290368,34.25));
#50935=CARTESIAN_POINT('Origin',(2.,12.2864158290368,-7.1609864287201E-15));
#50936=CARTESIAN_POINT('Origin',(1.75000000000011,12.2864158290368,31.75));
#50937=CARTESIAN_POINT('',(2.00000000000011,12.2864158290368,31.75));
#50938=CARTESIAN_POINT('Origin',(1.7500000000001,12.2864158290368,28.25));
#50939=CARTESIAN_POINT('',(2.0000000000001,12.2864158290368,28.25));
#50940=CARTESIAN_POINT('Origin',(2.,12.2864158290368,-7.1609864287201E-15));
#50941=CARTESIAN_POINT('Origin',(1.75000000000009,12.2864158290368,25.75));
#50942=CARTESIAN_POINT('',(2.00000000000009,12.2864158290368,25.75));
#50943=CARTESIAN_POINT('Origin',(1.75000000000008,12.2864158290368,22.25));
#50944=CARTESIAN_POINT('',(2.00000000000008,12.2864158290368,22.25));
#50945=CARTESIAN_POINT('Origin',(2.,12.2864158290368,-7.1609864287201E-15));
#50946=CARTESIAN_POINT('Origin',(1.75000000000007,12.2864158290368,19.75));
#50947=CARTESIAN_POINT('',(2.00000000000007,12.2864158290368,19.75));
#50948=CARTESIAN_POINT('Origin',(1.75000000000006,12.2864158290368,16.25));
#50949=CARTESIAN_POINT('',(2.00000000000006,12.2864158290368,16.25));
#50950=CARTESIAN_POINT('Origin',(2.,12.2864158290368,-7.1609864287201E-15));
#50951=CARTESIAN_POINT('Origin',(1.75000000000005,12.2864158290368,13.75));
#50952=CARTESIAN_POINT('',(2.00000000000005,12.2864158290368,13.75));
#50953=CARTESIAN_POINT('Origin',(1.75000000000004,12.2864158290368,10.25));
#50954=CARTESIAN_POINT('',(2.00000000000004,12.2864158290368,10.25));
#50955=CARTESIAN_POINT('Origin',(2.,12.2864158290368,-7.1609864287201E-15));
#50956=CARTESIAN_POINT('Origin',(2.77538269597112E-14,12.2864158290368,
8.));
#50957=CARTESIAN_POINT('',(4.25000000000003,12.2864158290368,7.99999999999998));
#50958=CARTESIAN_POINT('Origin',(4.25000000000003,12.2864158290368,7.74999999999998));
#50959=CARTESIAN_POINT('',(4.00000000000003,12.2864158290368,7.74999999999999));
#50960=CARTESIAN_POINT('Origin',(4.,12.2864158290368,-1.41439491064064E-14));
#50961=CARTESIAN_POINT('Origin',(7.75000000000011,12.2864158290368,31.75));
#50962=CARTESIAN_POINT('',(7.75000000000011,12.2864158290368,32.));
#50963=CARTESIAN_POINT('',(8.00000000000011,12.2864158290368,31.75));
#50964=CARTESIAN_POINT('Origin',(1.11549379091946E-13,12.2864158290368,
32.));
#50965=CARTESIAN_POINT('',(4.25000000000011,12.2864158290368,32.));
#50966=CARTESIAN_POINT('Origin',(4.25000000000011,12.2864158290368,31.75));
#50967=CARTESIAN_POINT('',(4.00000000000011,12.2864158290368,31.75));
#50968=CARTESIAN_POINT('Origin',(4.,12.2864158290368,-1.41439491064064E-14));
#50969=CARTESIAN_POINT('',(4.0000000000001,12.2864158290368,28.25));
#50970=CARTESIAN_POINT('Origin',(4.2500000000001,12.2864158290368,28.25));
#50971=CARTESIAN_POINT('',(4.2500000000001,12.2864158290368,28.));
#50972=CARTESIAN_POINT('Origin',(9.75834537365739E-14,12.2864158290368,
28.));
#50973=CARTESIAN_POINT('',(7.7500000000001,12.2864158290368,28.));
#50974=CARTESIAN_POINT('Origin',(7.7500000000001,12.2864158290368,28.25));
#50975=CARTESIAN_POINT('',(8.0000000000001,12.2864158290368,28.25));
#50976=CARTESIAN_POINT('Origin',(8.,12.2864158290368,-2.81098744617789E-14));
#50977=CARTESIAN_POINT('Origin',(7.75000000000013,12.2864158290368,37.75));
#50978=CARTESIAN_POINT('',(7.75000000000013,12.2864158290368,38.));
#50979=CARTESIAN_POINT('',(8.00000000000013,12.2864158290368,37.75));
#50980=CARTESIAN_POINT('Origin',(1.32498267125005E-13,12.2864158290368,
38.));
#50981=CARTESIAN_POINT('',(4.25000000000013,12.2864158290368,38.));
#50982=CARTESIAN_POINT('Origin',(4.25000000000013,12.2864158290368,37.75));
#50983=CARTESIAN_POINT('',(4.00000000000013,12.2864158290368,37.75));
#50984=CARTESIAN_POINT('Origin',(4.,12.2864158290368,-1.41439491064064E-14));
#50985=CARTESIAN_POINT('',(4.00000000000012,12.2864158290368,34.25));
#50986=CARTESIAN_POINT('Origin',(4.25000000000012,12.2864158290368,34.25));
#50987=CARTESIAN_POINT('',(4.25000000000012,12.2864158290368,34.));
#50988=CARTESIAN_POINT('Origin',(1.18532341769633E-13,12.2864158290368,
34.));
#50989=CARTESIAN_POINT('',(7.75000000000012,12.2864158290368,34.));
#50990=CARTESIAN_POINT('Origin',(7.75000000000012,12.2864158290368,34.25));
#50991=CARTESIAN_POINT('',(8.00000000000012,12.2864158290368,34.25));
#50992=CARTESIAN_POINT('Origin',(8.,12.2864158290368,-2.81098744617789E-14));
#50993=CARTESIAN_POINT('Origin',(4.,12.2864158290368,-1.41439491064064E-14));
#50994=CARTESIAN_POINT('',(4.00000000000014,12.2864158290368,40.25));
#50995=CARTESIAN_POINT('',(4.01465091399142,13.1257661294523,42.7191142657048));
#50996=CARTESIAN_POINT('Origin',(4.25000000000014,12.2864158290368,40.25));
#50997=CARTESIAN_POINT('',(4.25000000000014,12.2864158290368,40.));
#50998=CARTESIAN_POINT('Origin',(1.39481229802691E-13,12.2864158290368,
40.));
#50999=CARTESIAN_POINT('',(7.75000000000014,12.2864158290368,40.));
#51000=CARTESIAN_POINT('Origin',(7.75000000000014,12.2864158290368,40.25));
#51001=CARTESIAN_POINT('',(8.00000000000014,12.2864158290368,40.25));
#51002=CARTESIAN_POINT('Origin',(8.,12.2864158290368,-2.81098744617789E-14));
#51003=CARTESIAN_POINT('',(8.00000000000015,12.2864158290368,42.2246585485086));
#51004=CARTESIAN_POINT('Origin',(7.75000000000009,12.2864158290368,25.75));
#51005=CARTESIAN_POINT('',(7.75000000000009,12.2864158290368,26.));
#51006=CARTESIAN_POINT('',(8.00000000000009,12.2864158290368,25.75));
#51007=CARTESIAN_POINT('Origin',(9.06004910588876E-14,12.2864158290368,
26.));
#51008=CARTESIAN_POINT('',(4.25000000000009,12.2864158290368,26.));
#51009=CARTESIAN_POINT('Origin',(4.25000000000009,12.2864158290368,25.75));
#51010=CARTESIAN_POINT('',(4.00000000000009,12.2864158290368,25.75));
#51011=CARTESIAN_POINT('Origin',(4.,12.2864158290368,-1.41439491064064E-14));
#51012=CARTESIAN_POINT('',(4.00000000000008,12.2864158290368,22.25));
#51013=CARTESIAN_POINT('Origin',(4.25000000000008,12.2864158290368,22.25));
#51014=CARTESIAN_POINT('',(4.25000000000008,12.2864158290368,22.));
#51015=CARTESIAN_POINT('Origin',(7.66345657035151E-14,12.2864158290368,
22.));
#51016=CARTESIAN_POINT('',(7.75000000000008,12.2864158290368,22.));
#51017=CARTESIAN_POINT('Origin',(7.75000000000008,12.2864158290368,22.25));
#51018=CARTESIAN_POINT('',(8.00000000000008,12.2864158290368,22.25));
#51019=CARTESIAN_POINT('Origin',(8.,12.2864158290368,-2.81098744617789E-14));
#51020=CARTESIAN_POINT('Origin',(7.75000000000007,12.2864158290368,19.75));
#51021=CARTESIAN_POINT('',(7.75000000000007,12.2864158290368,20.));
#51022=CARTESIAN_POINT('',(8.00000000000007,12.2864158290368,19.75));
#51023=CARTESIAN_POINT('Origin',(6.96516030258289E-14,12.2864158290368,
20.));
#51024=CARTESIAN_POINT('',(4.25000000000007,12.2864158290368,20.));
#51025=CARTESIAN_POINT('Origin',(4.25000000000007,12.2864158290368,19.75));
#51026=CARTESIAN_POINT('',(4.00000000000007,12.2864158290368,19.75));
#51027=CARTESIAN_POINT('Origin',(4.,12.2864158290368,-1.41439491064064E-14));
#51028=CARTESIAN_POINT('',(4.00000000000006,12.2864158290368,16.25));
#51029=CARTESIAN_POINT('Origin',(4.25000000000006,12.2864158290368,16.25));
#51030=CARTESIAN_POINT('',(4.25000000000006,12.2864158290368,16.));
#51031=CARTESIAN_POINT('Origin',(5.56856776704563E-14,12.2864158290368,
16.));
#51032=CARTESIAN_POINT('',(7.75000000000006,12.2864158290368,16.));
#51033=CARTESIAN_POINT('Origin',(7.75000000000006,12.2864158290368,16.25));
#51034=CARTESIAN_POINT('',(8.00000000000006,12.2864158290368,16.25));
#51035=CARTESIAN_POINT('Origin',(8.,12.2864158290368,-2.81098744617789E-14));
#51036=CARTESIAN_POINT('Origin',(7.75000000000005,12.2864158290368,13.75));
#51037=CARTESIAN_POINT('',(7.75000000000005,12.2864158290368,14.));
#51038=CARTESIAN_POINT('',(8.00000000000005,12.2864158290368,13.75));
#51039=CARTESIAN_POINT('Origin',(4.870271499277E-14,12.2864158290368,14.));
#51040=CARTESIAN_POINT('',(4.25000000000005,12.2864158290368,14.));
#51041=CARTESIAN_POINT('Origin',(4.25000000000005,12.2864158290368,13.75));
#51042=CARTESIAN_POINT('',(4.00000000000005,12.2864158290368,13.75));
#51043=CARTESIAN_POINT('Origin',(4.,12.2864158290368,-1.41439491064064E-14));
#51044=CARTESIAN_POINT('',(4.00000000000004,12.2864158290368,10.25));
#51045=CARTESIAN_POINT('Origin',(4.25000000000004,12.2864158290368,10.25));
#51046=CARTESIAN_POINT('',(4.25000000000004,12.2864158290368,9.99999999999999));
#51047=CARTESIAN_POINT('Origin',(3.47367896373975E-14,12.2864158290368,
10.));
#51048=CARTESIAN_POINT('',(7.75000000000003,12.2864158290368,9.99999999999997));
#51049=CARTESIAN_POINT('Origin',(7.75000000000004,12.2864158290368,10.25));
#51050=CARTESIAN_POINT('',(8.00000000000004,12.2864158290368,10.25));
#51051=CARTESIAN_POINT('Origin',(8.,12.2864158290368,-2.81098744617789E-14));
#51052=CARTESIAN_POINT('Origin',(4.870271499277E-14,12.2864158290368,14.));
#51053=CARTESIAN_POINT('',(10.25,12.2864158290368,14.));
#51054=CARTESIAN_POINT('Origin',(10.25,12.2864158290368,13.75));
#51055=CARTESIAN_POINT('',(10.,12.2864158290368,13.75));
#51056=CARTESIAN_POINT('Origin',(10.,12.2864158290368,-3.50928371394652E-14));
#51057=CARTESIAN_POINT('Origin',(13.7500000000001,12.2864158290368,31.75));
#51058=CARTESIAN_POINT('',(13.7500000000001,12.2864158290368,32.));
#51059=CARTESIAN_POINT('',(14.0000000000001,12.2864158290368,31.75));
#51060=CARTESIAN_POINT('Origin',(1.11549379091946E-13,12.2864158290368,
32.));
#51061=CARTESIAN_POINT('',(10.2500000000001,12.2864158290368,32.));
#51062=CARTESIAN_POINT('Origin',(10.2500000000001,12.2864158290368,31.75));
#51063=CARTESIAN_POINT('',(10.0000000000001,12.2864158290368,31.75));
#51064=CARTESIAN_POINT('Origin',(10.,12.2864158290368,-3.50928371394652E-14));
#51065=CARTESIAN_POINT('',(10.0000000000001,12.2864158290368,28.25));
#51066=CARTESIAN_POINT('Origin',(10.2500000000001,12.2864158290368,28.25));
#51067=CARTESIAN_POINT('',(10.2500000000001,12.2864158290368,28.));
#51068=CARTESIAN_POINT('Origin',(9.75834537365739E-14,12.2864158290368,
28.));
#51069=CARTESIAN_POINT('',(13.7500000000001,12.2864158290368,28.));
#51070=CARTESIAN_POINT('Origin',(13.7500000000001,12.2864158290368,28.25));
#51071=CARTESIAN_POINT('',(14.0000000000001,12.2864158290368,28.25));
#51072=CARTESIAN_POINT('Origin',(14.,12.2864158290368,-4.90587624948377E-14));
#51073=CARTESIAN_POINT('Origin',(13.7500000000001,12.2864158290368,37.75));
#51074=CARTESIAN_POINT('',(13.7500000000001,12.2864158290368,38.));
#51075=CARTESIAN_POINT('',(14.0000000000001,12.2864158290368,37.75));
#51076=CARTESIAN_POINT('Origin',(1.32498267125005E-13,12.2864158290368,
38.));
#51077=CARTESIAN_POINT('',(10.2500000000001,12.2864158290368,38.));
#51078=CARTESIAN_POINT('Origin',(10.2500000000001,12.2864158290368,37.75));
#51079=CARTESIAN_POINT('',(10.0000000000001,12.2864158290368,37.75));
#51080=CARTESIAN_POINT('Origin',(10.,12.2864158290368,-3.50928371394652E-14));
#51081=CARTESIAN_POINT('',(10.0000000000001,12.2864158290368,34.25));
#51082=CARTESIAN_POINT('Origin',(10.2500000000001,12.2864158290368,34.25));
#51083=CARTESIAN_POINT('',(10.2500000000001,12.2864158290368,34.));
#51084=CARTESIAN_POINT('Origin',(1.18532341769633E-13,12.2864158290368,
34.));
#51085=CARTESIAN_POINT('',(13.7500000000001,12.2864158290368,34.));
#51086=CARTESIAN_POINT('Origin',(13.7500000000001,12.2864158290368,34.25));
#51087=CARTESIAN_POINT('',(14.0000000000001,12.2864158290368,34.25));
#51088=CARTESIAN_POINT('Origin',(14.,12.2864158290368,-4.90587624948377E-14));
#51089=CARTESIAN_POINT('Origin',(10.,12.2864158290368,-3.50928371394652E-14));
#51090=CARTESIAN_POINT('',(10.0000000000001,12.2864158290368,40.25));
#51091=CARTESIAN_POINT('',(10.0146509139914,13.1257661294523,41.6884058289696));
#51092=CARTESIAN_POINT('Origin',(10.2500000000001,12.2864158290368,40.25));
#51093=CARTESIAN_POINT('',(10.2500000000001,12.2864158290368,40.));
#51094=CARTESIAN_POINT('Origin',(1.39481229802691E-13,12.2864158290368,
40.));
#51095=CARTESIAN_POINT('',(13.7500000000001,12.2864158290368,40.));
#51096=CARTESIAN_POINT('Origin',(13.7500000000001,12.2864158290368,40.25));
#51097=CARTESIAN_POINT('',(14.0000000000001,12.2864158290368,40.25));
#51098=CARTESIAN_POINT('Origin',(14.,12.2864158290368,-4.90587624948377E-14));
#51099=CARTESIAN_POINT('',(14.0000000000001,12.2864158290368,40.668431324313));
#51100=CARTESIAN_POINT('Origin',(13.7500000000001,12.2864158290368,25.75));
#51101=CARTESIAN_POINT('',(13.7500000000001,12.2864158290368,26.));
#51102=CARTESIAN_POINT('',(14.0000000000001,12.2864158290368,25.75));
#51103=CARTESIAN_POINT('Origin',(9.06004910588876E-14,12.2864158290368,
26.));
#51104=CARTESIAN_POINT('',(10.2500000000001,12.2864158290368,26.));
#51105=CARTESIAN_POINT('Origin',(10.2500000000001,12.2864158290368,25.75));
#51106=CARTESIAN_POINT('',(10.0000000000001,12.2864158290368,25.75));
#51107=CARTESIAN_POINT('Origin',(10.,12.2864158290368,-3.50928371394652E-14));
#51108=CARTESIAN_POINT('',(10.0000000000001,12.2864158290368,22.25));
#51109=CARTESIAN_POINT('Origin',(10.2500000000001,12.2864158290368,22.25));
#51110=CARTESIAN_POINT('',(10.2500000000001,12.2864158290368,22.));
#51111=CARTESIAN_POINT('Origin',(7.66345657035151E-14,12.2864158290368,
22.));
#51112=CARTESIAN_POINT('',(13.7500000000001,12.2864158290368,22.));
#51113=CARTESIAN_POINT('Origin',(13.7500000000001,12.2864158290368,22.25));
#51114=CARTESIAN_POINT('',(14.0000000000001,12.2864158290368,22.25));
#51115=CARTESIAN_POINT('Origin',(14.,12.2864158290368,-4.90587624948377E-14));
#51116=CARTESIAN_POINT('Origin',(13.7500000000001,12.2864158290368,19.75));
#51117=CARTESIAN_POINT('',(13.7500000000001,12.2864158290368,20.));
#51118=CARTESIAN_POINT('',(14.0000000000001,12.2864158290368,19.75));
#51119=CARTESIAN_POINT('Origin',(6.96516030258289E-14,12.2864158290368,
20.));
#51120=CARTESIAN_POINT('',(10.2500000000001,12.2864158290368,20.));
#51121=CARTESIAN_POINT('Origin',(10.2500000000001,12.2864158290368,19.75));
#51122=CARTESIAN_POINT('',(10.0000000000001,12.2864158290368,19.75));
#51123=CARTESIAN_POINT('Origin',(10.,12.2864158290368,-3.50928371394652E-14));
#51124=CARTESIAN_POINT('',(10.0000000000001,12.2864158290368,16.25));
#51125=CARTESIAN_POINT('Origin',(10.2500000000001,12.2864158290368,16.25));
#51126=CARTESIAN_POINT('',(10.2500000000001,12.2864158290368,16.));
#51127=CARTESIAN_POINT('Origin',(5.56856776704563E-14,12.2864158290368,
16.));
#51128=CARTESIAN_POINT('',(13.7500000000001,12.2864158290368,16.));
#51129=CARTESIAN_POINT('Origin',(13.7500000000001,12.2864158290368,16.25));
#51130=CARTESIAN_POINT('',(14.0000000000001,12.2864158290368,16.25));
#51131=CARTESIAN_POINT('Origin',(14.,12.2864158290368,-4.90587624948377E-14));
#51132=CARTESIAN_POINT('Origin',(6.96516030258289E-14,12.2864158290368,
20.));
#51133=CARTESIAN_POINT('',(16.2500000000001,12.2864158290368,20.));
#51134=CARTESIAN_POINT('Origin',(16.2500000000001,12.2864158290368,19.7499999999999));
#51135=CARTESIAN_POINT('',(16.0000000000001,12.2864158290368,19.7499999999999));
#51136=CARTESIAN_POINT('Origin',(16.,12.2864158290368,-5.6041725172524E-14));
#51137=CARTESIAN_POINT('Origin',(19.7500000000001,12.2864158290368,31.7499999999999));
#51138=CARTESIAN_POINT('',(19.7500000000001,12.2864158290368,31.9999999999999));
#51139=CARTESIAN_POINT('',(20.0000000000001,12.2864158290368,31.7499999999999));
#51140=CARTESIAN_POINT('Origin',(1.11549379091946E-13,12.2864158290368,
32.));
#51141=CARTESIAN_POINT('',(16.2500000000001,12.2864158290368,32.));
#51142=CARTESIAN_POINT('Origin',(16.2500000000001,12.2864158290368,31.7499999999999));
#51143=CARTESIAN_POINT('',(16.0000000000001,12.2864158290368,31.7499999999999));
#51144=CARTESIAN_POINT('Origin',(16.,12.2864158290368,-5.6041725172524E-14));
#51145=CARTESIAN_POINT('',(16.0000000000001,12.2864158290368,28.2499999999999));
#51146=CARTESIAN_POINT('Origin',(16.2500000000001,12.2864158290368,28.2499999999999));
#51147=CARTESIAN_POINT('',(16.2500000000001,12.2864158290368,27.9999999999999));
#51148=CARTESIAN_POINT('Origin',(9.75834537365739E-14,12.2864158290368,
28.));
#51149=CARTESIAN_POINT('',(19.7500000000001,12.2864158290368,27.9999999999999));
#51150=CARTESIAN_POINT('Origin',(19.7500000000001,12.2864158290368,28.2499999999999));
#51151=CARTESIAN_POINT('',(20.0000000000001,12.2864158290368,28.2499999999999));
#51152=CARTESIAN_POINT('Origin',(20.,12.2864158290368,-7.00076505278965E-14));
#51153=CARTESIAN_POINT('Origin',(19.7500000000001,12.2864158290368,37.7499999999999));
#51154=CARTESIAN_POINT('',(19.7500000000001,12.2864158290368,37.9999999999999));
#51155=CARTESIAN_POINT('',(20.0000000000001,12.2864158290368,37.7499999999999));
#51156=CARTESIAN_POINT('Origin',(1.32498267125005E-13,12.2864158290368,
38.));
#51157=CARTESIAN_POINT('',(16.2500000000001,12.2864158290368,38.));
#51158=CARTESIAN_POINT('Origin',(16.2500000000001,12.2864158290368,37.75));
#51159=CARTESIAN_POINT('',(16.0000000000001,12.2864158290368,37.75));
#51160=CARTESIAN_POINT('Origin',(16.,12.2864158290368,-5.6041725172524E-14));
#51161=CARTESIAN_POINT('',(16.0000000000001,12.2864158290368,34.25));
#51162=CARTESIAN_POINT('Origin',(16.2500000000001,12.2864158290368,34.25));
#51163=CARTESIAN_POINT('',(16.2500000000001,12.2864158290368,33.9999999999999));
#51164=CARTESIAN_POINT('Origin',(1.18532341769633E-13,12.2864158290368,
34.));
#51165=CARTESIAN_POINT('',(19.7500000000001,12.2864158290368,33.9999999999999));
#51166=CARTESIAN_POINT('Origin',(19.7500000000001,12.2864158290368,34.2499999999999));
#51167=CARTESIAN_POINT('',(20.0000000000001,12.2864158290368,34.2499999999999));
#51168=CARTESIAN_POINT('Origin',(20.,12.2864158290368,-7.00076505278965E-14));
#51169=CARTESIAN_POINT('Origin',(16.2500000000001,12.2864158290368,40.25));
#51170=CARTESIAN_POINT('',(16.2500000000001,12.6085776053825,40.0056233547234));
#51171=CARTESIAN_POINT('Ctrl Pts',(16.0673035961372,12.2864158290368,40.0793482375844));
#51172=CARTESIAN_POINT('Ctrl Pts',(16.0699814850506,12.3565480422212,40.0782747058015));
#51173=CARTESIAN_POINT('Ctrl Pts',(16.0727383729999,12.4264119624119,40.0771691950576));
#51174=CARTESIAN_POINT('Ctrl Pts',(16.0823639222093,12.6605955497747,40.0733081216184));
#51175=CARTESIAN_POINT('Ctrl Pts',(16.090346618255,12.8415528499507,40.0701042972906));
#51176=CARTESIAN_POINT('Ctrl Pts',(16.1051218719273,13.11254313101,40.0641670032531));
#51177=CARTESIAN_POINT('Ctrl Pts',(16.1105020462107,13.202780390092,40.0620040696593));
#51178=CARTESIAN_POINT('Ctrl Pts',(16.1199846721088,13.3348895209949,40.0581889988431));
#51179=CARTESIAN_POINT('Ctrl Pts',(16.1233818656137,13.3783799367943,40.0568218233458));
#51180=CARTESIAN_POINT('Ctrl Pts',(16.1311160166767,13.463740438009,40.0537078613424));
#51181=CARTESIAN_POINT('Ctrl Pts',(16.1353143091733,13.5056250634704,40.0520170589852));
#51182=CARTESIAN_POINT('Ctrl Pts',(16.1428068245727,13.5587458168167,40.0489973829499));
#51183=CARTESIAN_POINT('Ctrl Pts',(16.1448891096731,13.5723272371433,40.0481580498808));
#51184=CARTESIAN_POINT('Ctrl Pts',(16.148725303797,13.5924009701686,40.0466112547578));
#51185=CARTESIAN_POINT('Ctrl Pts',(16.1501216926188,13.5990342650079,40.0460481486952));
#51186=CARTESIAN_POINT('Ctrl Pts',(16.1533431149319,13.6118368064945,40.0447488346495));
#51187=CARTESIAN_POINT('Ctrl Pts',(16.1550821001086,13.618031050543,40.044047369121));
#51188=CARTESIAN_POINT('Ctrl Pts',(16.1587072305193,13.626175935046,40.0425846077461));
#51189=CARTESIAN_POINT('Ctrl Pts',(16.1601872218849,13.6290832844388,40.0419873813803));
#51190=CARTESIAN_POINT('Ctrl Pts',(16.1625659968005,13.6312274149738,40.0410272170529));
#51191=CARTESIAN_POINT('Ctrl Pts',(16.1630523736062,13.6315882691438,40.0408308891946));
#51192=CARTESIAN_POINT('Ctrl Pts',(16.1641015895473,13.6320902696198,40.0404073420092));
#51193=CARTESIAN_POINT('Ctrl Pts',(16.1646650639709,13.6322298701781,40.0401798660478));
#51194=CARTESIAN_POINT('Ctrl Pts',(16.1657397786929,13.6322298701781,40.0397459750109));
#51195=CARTESIAN_POINT('Ctrl Pts',(16.1663032435959,13.6320902696197,40.0395184754678));
#51196=CARTESIAN_POINT('Ctrl Pts',(16.1673524253,13.6315882691437,40.0390948434797));
#51197=CARTESIAN_POINT('Ctrl Pts',(16.1678387774944,13.6312274149737,40.0388984546609));
#51198=CARTESIAN_POINT('Ctrl Pts',(16.170217406166,13.6290832844387,40.0379379280991));
#51199=CARTESIAN_POINT('Ctrl Pts',(16.1716971991903,13.6261759350463,40.0373402104566));
#51200=CARTESIAN_POINT('Ctrl Pts',(16.1753217737595,13.6180310505434,40.0358760723054));
#51201=CARTESIAN_POINT('Ctrl Pts',(16.1770603359536,13.6118368064949,40.0351735590817));
#51202=CARTESIAN_POINT('Ctrl Pts',(16.1802808833389,13.5990342650082,40.0338720779076));
#51203=CARTESIAN_POINT('Ctrl Pts',(16.1816768185134,13.5924009701689,40.0333078481952));
#51204=CARTESIAN_POINT('Ctrl Pts',(16.1855116387096,13.5723272371436,40.0317576499592));
#51205=CARTESIAN_POINT('Ctrl Pts',(16.1875929927427,13.5587458168169,40.0309160107074));
#51206=CARTESIAN_POINT('Ctrl Pts',(16.1950818613662,13.5056250634706,40.0278873018887));
#51207=CARTESIAN_POINT('Ctrl Pts',(16.1992772653117,13.4637404380092,40.0261893448128));
#51208=CARTESIAN_POINT('Ctrl Pts',(16.2070055001089,13.3783799367945,40.0230607286739));
#51209=CARTESIAN_POINT('Ctrl Pts',(16.2103996649546,13.334889520995,40.0216860514209));
#51210=CARTESIAN_POINT('Ctrl Pts',(16.2198730439657,13.2027803900923,40.0178480767769));
#51211=CARTESIAN_POINT('Ctrl Pts',(16.225246840203,13.1125431310103,40.0156693452536));
#51212=CARTESIAN_POINT('Ctrl Pts',(16.2378050170785,12.8819138189071,40.010575554353));
#51213=CARTESIAN_POINT('Ctrl Pts',(16.244290845746,12.7414340518508,40.0079423726227));
#51214=CARTESIAN_POINT('Ctrl Pts',(16.2500000000001,12.6085776053825,40.0056233547235));
#51215=CARTESIAN_POINT('',(16.2500000000001,12.2864158290368,39.9999999999999));
#51216=CARTESIAN_POINT('Origin',(1.39481229802691E-13,12.2864158290368,
40.));
#51217=CARTESIAN_POINT('',(16.2638371856092,12.2864158290368,39.9999999999999));
#51218=CARTESIAN_POINT('Origin',(19.7500000000001,12.2864158290368,25.7499999999999));
#51219=CARTESIAN_POINT('',(19.7500000000001,12.2864158290368,25.9999999999999));
#51220=CARTESIAN_POINT('',(20.0000000000001,12.2864158290368,25.7499999999999));
#51221=CARTESIAN_POINT('Origin',(9.06004910588876E-14,12.2864158290368,
26.));
#51222=CARTESIAN_POINT('',(16.2500000000001,12.2864158290368,25.9999999999999));
#51223=CARTESIAN_POINT('Origin',(16.2500000000001,12.2864158290368,25.75));
#51224=CARTESIAN_POINT('',(16.0000000000001,12.2864158290368,25.75));
#51225=CARTESIAN_POINT('Origin',(16.,12.2864158290368,-5.6041725172524E-14));
#51226=CARTESIAN_POINT('',(16.0000000000001,12.2864158290368,22.2499999999999));
#51227=CARTESIAN_POINT('Origin',(16.2500000000001,12.2864158290368,22.2499999999999));
#51228=CARTESIAN_POINT('',(16.2500000000001,12.2864158290368,21.9999999999999));
#51229=CARTESIAN_POINT('Origin',(7.66345657035151E-14,12.2864158290368,
22.));
#51230=CARTESIAN_POINT('',(19.7500000000001,12.2864158290368,21.9999999999999));
#51231=CARTESIAN_POINT('Origin',(19.7500000000001,12.2864158290368,22.2499999999999));
#51232=CARTESIAN_POINT('',(20.0000000000001,12.2864158290368,22.2499999999999));
#51233=CARTESIAN_POINT('Origin',(20.,12.2864158290368,-7.00076505278965E-14));
#51234=CARTESIAN_POINT('Origin',(25.7500000000001,12.2864158290368,31.7499999999999));
#51235=CARTESIAN_POINT('',(25.7500000000001,12.2864158290368,31.9999999999999));
#51236=CARTESIAN_POINT('',(26.0000000000001,12.2864158290368,31.7499999999999));
#51237=CARTESIAN_POINT('Origin',(1.11549379091946E-13,12.2864158290368,
32.));
#51238=CARTESIAN_POINT('',(22.2500000000001,12.2864158290368,31.9999999999999));
#51239=CARTESIAN_POINT('Origin',(22.2500000000001,12.2864158290368,31.7499999999999));
#51240=CARTESIAN_POINT('',(22.0000000000001,12.2864158290368,31.7499999999999));
#51241=CARTESIAN_POINT('Origin',(22.,12.2864158290368,-7.69906132055828E-14));
#51242=CARTESIAN_POINT('',(22.0000000000001,12.2864158290368,28.2499999999999));
#51243=CARTESIAN_POINT('Origin',(22.2500000000001,12.2864158290368,28.2499999999999));
#51244=CARTESIAN_POINT('',(22.2500000000001,12.2864158290368,27.9999999999999));
#51245=CARTESIAN_POINT('Origin',(9.75834537365739E-14,12.2864158290368,
28.));
#51246=CARTESIAN_POINT('',(25.7500000000001,12.2864158290368,27.9999999999999));
#51247=CARTESIAN_POINT('Origin',(25.7500000000001,12.2864158290368,28.2499999999999));
#51248=CARTESIAN_POINT('',(26.0000000000001,12.2864158290368,28.2499999999999));
#51249=CARTESIAN_POINT('Origin',(26.,12.2864158290368,-9.09565385609553E-14));
#51250=CARTESIAN_POINT('Origin',(22.,12.2864158290368,-7.69906132055828E-14));
#51251=CARTESIAN_POINT('',(22.0000000000001,12.2864158290368,34.2499999999999));
#51252=CARTESIAN_POINT('',(22.0146509139914,13.1257661294523,36.7140857763057));
#51253=CARTESIAN_POINT('Origin',(22.2500000000001,12.2864158290368,34.2499999999999));
#51254=CARTESIAN_POINT('',(22.2500000000001,12.2864158290368,33.9999999999999));
#51255=CARTESIAN_POINT('Origin',(1.18532341769633E-13,12.2864158290368,
34.));
#51256=CARTESIAN_POINT('',(25.7500000000001,12.2864158290368,33.9999999999999));
#51257=CARTESIAN_POINT('Origin',(25.7500000000001,12.2864158290368,34.2499999999999));
#51258=CARTESIAN_POINT('',(26.0000000000001,12.2864158290368,34.2499999999999));
#51259=CARTESIAN_POINT('Origin',(26.,12.2864158290368,-9.09565385609553E-14));
#51260=CARTESIAN_POINT('',(26.0000000000001,12.2864158290368,34.349969679094));
#51261=CARTESIAN_POINT('Origin',(9.06004910588876E-14,12.2864158290368,
26.));
#51262=CARTESIAN_POINT('',(22.2500000000001,12.2864158290368,25.9999999999999));
#51263=CARTESIAN_POINT('Origin',(22.2500000000001,12.2864158290368,25.7499999999999));
#51264=CARTESIAN_POINT('',(22.0000000000001,12.2864158290368,25.7499999999999));
#51265=CARTESIAN_POINT('Origin',(22.,12.2864158290368,-7.69906132055828E-14));
#51266=CARTESIAN_POINT('Origin',(1.11549379091946E-13,12.2864158290368,
32.));
#51267=CARTESIAN_POINT('',(28.2500000000001,12.2864158290368,31.9999999999999));
#51268=CARTESIAN_POINT('',(28.8949819546433,13.1257661294523,31.9853490860086));
#51269=CARTESIAN_POINT('Origin',(28.2500000000001,12.2864158290368,31.7499999999999));
#51270=CARTESIAN_POINT('',(28.0000000000001,12.2864158290368,31.7499999999999));
#51271=CARTESIAN_POINT('Origin',(28.,12.2864158290368,-9.79395012386416E-14));
#51272=CARTESIAN_POINT('Origin',(0.,12.2864158290368,0.));
#51273=CARTESIAN_POINT('',(25.8999151087531,12.2864158290368,34.5500621903837));
#51274=CARTESIAN_POINT('',(22.3796096990738,12.2864158290368,36.9278413898934));
#51275=CARTESIAN_POINT('Origin',(0.,0.985332996396023,0.));
#51276=CARTESIAN_POINT('Origin',(0.,12.2864158290368,0.));
#51277=CARTESIAN_POINT('',(10.3097284971172,12.2864158290368,41.9311566536833));
#51278=CARTESIAN_POINT('',(13.8300339067964,12.2864158290368,40.9052877038759));
#51279=CARTESIAN_POINT('Origin',(0.,12.2864158290368,0.));
#51280=CARTESIAN_POINT('',(7.79509330581812,12.2864158290368,42.4705653406402));
#51281=CARTESIAN_POINT('',(4.27478789613882,12.2864158290368,42.9678785657731));
#51282=CARTESIAN_POINT('Ctrl Pts',(29.0436118330416,13.9651164298679,31.9131848054085));
#51283=CARTESIAN_POINT('Ctrl Pts',(29.0032233727574,13.9651164298679,31.9499414151585));
#51284=CARTESIAN_POINT('Ctrl Pts',(28.9498223452793,13.9651164298679,31.9706981467779));
#51285=CARTESIAN_POINT('Ctrl Pts',(28.8949819546433,13.9651164298679,31.9706981720173));
#51286=CARTESIAN_POINT('Ctrl Pts',(29.0633341308021,12.2864158290368,31.9348557097312));
#51287=CARTESIAN_POINT('Ctrl Pts',(29.0175876366817,12.2864158290368,31.9764885429717));
#51288=CARTESIAN_POINT('Ctrl Pts',(28.9571016213002,12.2864158290368,31.9999999712921));
#51289=CARTESIAN_POINT('Ctrl Pts',(28.8949819546433,12.2864158290368,31.9999999999999));
#51290=CARTESIAN_POINT('Ctrl Pts',(22.3644229581355,13.9651164298679,36.9027822593659));
#51291=CARTESIAN_POINT('Ctrl Pts',(22.3312091757302,13.9651164298679,36.9229108936161));
#51292=CARTESIAN_POINT('Ctrl Pts',(22.2923331086283,13.9651164298679,36.9340865284417));
#51293=CARTESIAN_POINT('Ctrl Pts',(22.2148970119219,13.9651164298679,36.9353575668883));
#51294=CARTESIAN_POINT('Ctrl Pts',(22.1757260685613,13.9651164298679,36.9255131230132));
#51295=CARTESIAN_POINT('Ctrl Pts',(22.1077375132976,13.9651164298679,36.887247155596));
#51296=CARTESIAN_POINT('Ctrl Pts',(22.079171668347,13.9651164298679,36.8590943157984));
#51297=CARTESIAN_POINT('Ctrl Pts',(22.0399505487759,13.9651164298679,36.7921367646115));
#51298=CARTESIAN_POINT('Ctrl Pts',(22.0293018538864,13.9651164298679,36.7532188988513));
#51299=CARTESIAN_POINT('Ctrl Pts',(22.0293018279827,13.9651164298679,36.7140857763057));
#51300=CARTESIAN_POINT('Ctrl Pts',(22.3796096990738,12.2864158290368,36.9278413898934));
#51301=CARTESIAN_POINT('Ctrl Pts',(22.3419882773308,12.2864158290367,36.9506411971848));
#51302=CARTESIAN_POINT('Ctrl Pts',(22.2979530583093,12.2864158290368,36.9633000574053));
#51303=CARTESIAN_POINT('Ctrl Pts',(22.2102388654266,12.2864158290368,36.9647398008014));
#51304=CARTESIAN_POINT('Ctrl Pts',(22.1658677743323,12.2864158290368,36.9535886975364));
#51305=CARTESIAN_POINT('Ctrl Pts',(22.0888518721032,12.2864158290368,36.9102418725233));
#51306=CARTESIAN_POINT('Ctrl Pts',(22.0564924152446,12.2864158290368,36.8783504274684));
#51307=CARTESIAN_POINT('Ctrl Pts',(22.0120627276043,12.2864158290368,36.8025009076981));
#51308=CARTESIAN_POINT('Ctrl Pts',(22.0000000294024,12.2864158290368,36.7584147748598));
#51309=CARTESIAN_POINT('Ctrl Pts',(22.0000000000001,12.2864158290368,36.7140857763057));
#51310=CARTESIAN_POINT('Ctrl Pts',(25.9706981720176,13.9651164298679,34.3499700010594));
#51311=CARTESIAN_POINT('Ctrl Pts',(25.9706979880733,13.9651164298679,34.4187861304545));
#51312=CARTESIAN_POINT('Ctrl Pts',(25.9377080563342,13.9651164298679,34.4851102672942));
#51313=CARTESIAN_POINT('Ctrl Pts',(25.8823394983483,13.9651164298679,34.5266166142121));
#51314=CARTESIAN_POINT('Ctrl Pts',(26.0000000000001,12.2864158290368,34.3499700010594));
#51315=CARTESIAN_POINT('Ctrl Pts',(25.9999997915584,12.2864158290368,34.4279226079429));
#51316=CARTESIAN_POINT('Ctrl Pts',(25.9626305406766,12.2864158290368,34.5030483513179));
#51317=CARTESIAN_POINT('Ctrl Pts',(25.8999151087531,12.2864158290368,34.5500621903837));
#51318=CARTESIAN_POINT('Ctrl Pts',(13.9706981720176,13.9651164298679,40.6684318962847));
#51319=CARTESIAN_POINT('Ctrl Pts',(13.9706980493036,13.9651164298681,40.7143553275643));
#51320=CARTESIAN_POINT('Ctrl Pts',(13.9561085301856,13.9651164298679,40.7596862536608));
#51321=CARTESIAN_POINT('Ctrl Pts',(13.9027205260882,13.9651164298679,40.8342179533944));
#51322=CARTESIAN_POINT('Ctrl Pts',(13.86437466037,13.9651164298679,40.8627457625388));
#51323=CARTESIAN_POINT('Ctrl Pts',(13.8206488842287,13.9651164298679,40.8775294893371));
#51324=CARTESIAN_POINT('Ctrl Pts',(14.0000000000001,12.2864158290368,40.6684318962847));
#51325=CARTESIAN_POINT('Ctrl Pts',(13.9999998609682,12.2864158290369,40.7204534177381));
#51326=CARTESIAN_POINT('Ctrl Pts',(13.983473028984,12.2864158290368,40.7718027191552));
#51327=CARTESIAN_POINT('Ctrl Pts',(13.9229980972701,12.2864158290368,40.8562280414979));
#51328=CARTESIAN_POINT('Ctrl Pts',(13.8795628077709,12.2864158290368,40.8885419350417));
#51329=CARTESIAN_POINT('Ctrl Pts',(13.8300339067977,12.2864158290368,40.9052877038779));
#51330=CARTESIAN_POINT('Ctrl Pts',(10.3027323440146,13.9651164298679,41.9027022873245));
#51331=CARTESIAN_POINT('Ctrl Pts',(10.2377641729671,13.9651164298679,41.918676005902));
#51332=CARTESIAN_POINT('Ctrl Pts',(10.1663047682509,13.9651164298679,41.9031293119939));
#51333=CARTESIAN_POINT('Ctrl Pts',(10.0616797048924,13.9651164298679,41.8212667500847));
#51334=CARTESIAN_POINT('Ctrl Pts',(10.0293018875527,13.9651164298679,41.7556158681867));
#51335=CARTESIAN_POINT('Ctrl Pts',(10.0293018279827,13.9651164298679,41.6884058289696));
#51336=CARTESIAN_POINT('Ctrl Pts',(10.3097284971172,12.2864158290368,41.9311566536833));
#51337=CARTESIAN_POINT('Ctrl Pts',(10.236138047624,12.2864158290368,41.9492503311142));
#51338=CARTESIAN_POINT('Ctrl Pts',(10.155193560406,12.2864158290368,41.9316408283576));
#51339=CARTESIAN_POINT('Ctrl Pts',(10.0366779216437,12.2864158290368,41.8389097607659));
#51340=CARTESIAN_POINT('Ctrl Pts',(10.0000000680339,12.2864158290368,41.7645408613857));
#51341=CARTESIAN_POINT('Ctrl Pts',(10.0000000000001,12.2864158290368,41.6884058289696));
#51342=CARTESIAN_POINT('Ctrl Pts',(4.27188703695416,13.9651164298679,42.9387206828062));
#51343=CARTESIAN_POINT('Ctrl Pts',(4.21070645264786,13.9651164298679,42.944807251327));
#51344=CARTESIAN_POINT('Ctrl Pts',(4.14722789953991,13.9651164298679,42.9237511284715));
#51345=CARTESIAN_POINT('Ctrl Pts',(4.05657837554782,13.9651164298679,42.8417116813898));
#51346=CARTESIAN_POINT('Ctrl Pts',(4.02930198388749,13.9651164298679,42.780701491539));
#51347=CARTESIAN_POINT('Ctrl Pts',(4.02930182798269,13.9651164298679,42.7191142657048));
#51348=CARTESIAN_POINT('Ctrl Pts',(4.27478789613884,12.2864158290368,42.9678785657731));
#51349=CARTESIAN_POINT('Ctrl Pts',(4.20548749139688,12.2864158290368,42.9747729370317));
#51350=CARTESIAN_POINT('Ctrl Pts',(4.13358319687103,12.2864158290368,42.9509225178878));
#51351=CARTESIAN_POINT('Ctrl Pts',(4.03089898418846,12.2864158290368,42.8579914613632));
#51352=CARTESIAN_POINT('Ctrl Pts',(4.00000017659977,12.2864158290368,42.7888799353852));
#51353=CARTESIAN_POINT('Ctrl Pts',(4.00000000000015,12.2864158290368,42.7191142657048));
#51354=CARTESIAN_POINT('Ctrl Pts',(7.9706981720176,13.9651164298679,42.2246587886424));
#51355=CARTESIAN_POINT('Ctrl Pts',(7.97069803484357,13.9651164298679,42.2760024589037));
#51356=CARTESIAN_POINT('Ctrl Pts',(7.95246573748497,13.9651164298679,42.3264320674071));
#51357=CARTESIAN_POINT('Ctrl Pts',(7.8866322740982,13.9651164298679,42.4054379652168));
#51358=CARTESIAN_POINT('Ctrl Pts',(7.84052511144274,13.9651164298679,42.4324354338316));
#51359=CARTESIAN_POINT('Ctrl Pts',(7.78980357716702,13.9651164298679,42.4417449330457));
#51360=CARTESIAN_POINT('Ctrl Pts',(8.00000000000015,12.2864158290368,42.2246587886424));
#51361=CARTESIAN_POINT('Ctrl Pts',(7.99999984459638,12.2864158290368,42.2828205030766));
#51362=CARTESIAN_POINT('Ctrl Pts',(7.97934638688403,12.2864158290368,42.3399458254619));
#51363=CARTESIAN_POINT('Ctrl Pts',(7.90477349623765,12.2864158290368,42.4294397982628));
#51364=CARTESIAN_POINT('Ctrl Pts',(7.85254658294888,12.2864158290368,42.460020288206));
#51365=CARTESIAN_POINT('Ctrl Pts',(7.79509330581813,12.2864158290368,42.4705653406402));
#51366=CARTESIAN_POINT('Ctrl Pts',(1.97069817201761,13.9651164298679,42.8943150864052));
#51367=CARTESIAN_POINT('Ctrl Pts',(1.97069802170314,13.9651164298679,42.9505876943552));
#51368=CARTESIAN_POINT('Ctrl Pts',(1.94811497989977,13.9651164298679,43.0066025021277));
#51369=CARTESIAN_POINT('Ctrl Pts',(1.87036492378293,13.9651164298679,43.087623624048));
#51370=CARTESIAN_POINT('Ctrl Pts',(1.81575705940266,13.9651164298679,43.1125156264926));
#51371=CARTESIAN_POINT('Ctrl Pts',(1.7589582701066,13.9651164298679,43.1148329294754));
#51372=CARTESIAN_POINT('Ctrl Pts',(2.00000000000015,12.2864158290368,42.8943150864052));
#51373=CARTESIAN_POINT('Ctrl Pts',(1.99999982972105,12.2864158290368,42.9580603817067));
#51374=CARTESIAN_POINT('Ctrl Pts',(1.97441776392042,12.2864158290368,43.0215128426885));
#51375=CARTESIAN_POINT('Ctrl Pts',(1.88634592712833,12.2864158290368,43.1132899987123));
#51376=CARTESIAN_POINT('Ctrl Pts',(1.82448984655287,12.2864158290368,43.1414855467453));
#51377=CARTESIAN_POINT('Ctrl Pts',(1.76015270483981,12.2864158290368,43.1441104028771));
#51378=CARTESIAN_POINT('',(1.8823276271007E-14,11.3029999999999,-1.38421827707624E-15));
#51379=UNCERTAINTY_MEASURE_WITH_UNIT(LENGTH_MEASURE(0.01),#51385,
'DISTANCE_ACCURACY_VALUE',
'Maximum model space distance between geometric entities at asserted c
onnectivities');
#51380=UNCERTAINTY_MEASURE_WITH_UNIT(LENGTH_MEASURE(0.01),#51385,
'DISTANCE_ACCURACY_VALUE',
'Maximum model space distance between geometric entities at asserted c
onnectivities');
#51381=UNCERTAINTY_MEASURE_WITH_UNIT(LENGTH_MEASURE(0.01),#51385,
'DISTANCE_ACCURACY_VALUE',
'Maximum model space distance between geometric entities at asserted c
onnectivities');
#51382=(
GEOMETRIC_REPRESENTATION_CONTEXT(3)
GLOBAL_UNCERTAINTY_ASSIGNED_CONTEXT((#51379))
GLOBAL_UNIT_ASSIGNED_CONTEXT((#51385,#51387,#51388))
REPRESENTATION_CONTEXT('','3D')
);
#51383=(
GEOMETRIC_REPRESENTATION_CONTEXT(3)
GLOBAL_UNCERTAINTY_ASSIGNED_CONTEXT((#51380))
GLOBAL_UNIT_ASSIGNED_CONTEXT((#51385,#51387,#51388))
REPRESENTATION_CONTEXT('','3D')
);
#51384=(
GEOMETRIC_REPRESENTATION_CONTEXT(3)
GLOBAL_UNCERTAINTY_ASSIGNED_CONTEXT((#51381))
GLOBAL_UNIT_ASSIGNED_CONTEXT((#51385,#51387,#51388))
REPRESENTATION_CONTEXT('','3D')
);
#51385=(
LENGTH_UNIT()
NAMED_UNIT(*)
SI_UNIT(.MILLI.,.METRE.)
);
#51386=(
LENGTH_UNIT()
NAMED_UNIT(*)
SI_UNIT($,.METRE.)
);
#51387=(
NAMED_UNIT(*)
PLANE_ANGLE_UNIT()
SI_UNIT($,.RADIAN.)
);
#51388=(
NAMED_UNIT(*)
SI_UNIT($,.STERADIAN.)
SOLID_ANGLE_UNIT()
);
#51389=SHAPE_DEFINITION_REPRESENTATION(#51391,#51394);
#51390=SHAPE_DEFINITION_REPRESENTATION(#51392,#51395);
#51391=PRODUCT_DEFINITION_SHAPE('',$,#51397);
#51392=PRODUCT_DEFINITION_SHAPE('',$,#51398);
#51393=PRODUCT_DEFINITION_SHAPE($,$,#14);
#51394=SHAPE_REPRESENTATION('',(#29654,#32457),#51382);
#51395=SHAPE_REPRESENTATION('',(#29655),#51383);
#51396=PRODUCT_DEFINITION_CONTEXT('part definition',#51404,'design');
#51397=PRODUCT_DEFINITION('Custom Filter Assembly',
'Custom Filter Assembly v2',#51399,#51396);
#51398=PRODUCT_DEFINITION('Lid v2','Lid v2',#51400,#51396);
#51399=PRODUCT_DEFINITION_FORMATION('',$,#51406);
#51400=PRODUCT_DEFINITION_FORMATION('',$,#51407);
#51401=PRODUCT_RELATED_PRODUCT_CATEGORY('Custom Filter Assembly v2',
'Custom Filter Assembly v2',(#51406));
#51402=PRODUCT_RELATED_PRODUCT_CATEGORY('Lid v2','Lid v2',(#51407));
#51403=APPLICATION_PROTOCOL_DEFINITION('international standard',
'automotive_design',2009,#51404);
#51404=APPLICATION_CONTEXT(
'Core Data for Automotive Mechanical Design Process');
#51405=PRODUCT_CONTEXT('part definition',#51404,'mechanical');
#51406=PRODUCT('Custom Filter Assembly','Custom Filter Assembly v2',$,(#51405));
#51407=PRODUCT('Lid v2','Lid v2',$,(#51405));
#51408=PRESENTATION_STYLE_ASSIGNMENT((#51410));
#51409=PRESENTATION_STYLE_ASSIGNMENT((#51411));
#51410=SURFACE_STYLE_USAGE(.BOTH.,#51412);
#51411=SURFACE_STYLE_USAGE(.BOTH.,#51413);
#51412=SURFACE_SIDE_STYLE('',(#51414));
#51413=SURFACE_SIDE_STYLE('',(#51415));
#51414=SURFACE_STYLE_FILL_AREA(#51416);
#51415=SURFACE_STYLE_FILL_AREA(#51417);
#51416=FILL_AREA_STYLE('Steel - Satin',(#51418));
#51417=FILL_AREA_STYLE('Steel - Satin',(#51419));
#51418=FILL_AREA_STYLE_COLOUR('Steel - Satin',#51420);
#51419=FILL_AREA_STYLE_COLOUR('Steel - Satin',#51421);
#51420=COLOUR_RGB('Steel - Satin',0.627450980392157,0.627450980392157,0.627450980392157);
#51421=COLOUR_RGB('Steel - Satin',0.627450980392157,0.627450980392157,0.627450980392157);
ENDSEC;
END-ISO-10303-21;
```
