## Supplementary Material 4 for "De novo Powered Air-Purifying Respirator Design and Fabrication for Pandemic Response": Blower Adapter.step

```
ISO-10303-21;
HEADER;
/* Generated by software containing ST-Developer
 * from STEP Tools, Inc. (www.steptools.com) 
 */

FILE_DESCRIPTION(
/* description */ (''),
/* implementation_level */ '2;1');

FILE_NAME(
/* name */ 'C:/Users/ferro/Desktop/MS PAPR/blower outlet adapter.step',

/* time_stamp */ '2020-10-05T16:06:08-04:00',
/* author */ (''),
/* organization */ (''),
/* preprocessor_version */ 'ST-DEVELOPER v18.1',
/* originating_system */ 'Autodesk Translation Framework v9.3.0.1241',
/* authorisation */ '');

FILE_SCHEMA (('AUTOMOTIVE_DESIGN { 1 0 10303 214 3 1 1 }'));
ENDSEC;

DATA;
#10=MECHANICAL_DESIGN_GEOMETRIC_PRESENTATION_REPRESENTATION('',(#17),#1816);
#11=ITEM_DEFINED_TRANSFORMATION($,$,#809,#880);
#12=(
REPRESENTATION_RELATIONSHIP($,$,#1827,#1826)
REPRESENTATION_RELATIONSHIP_WITH_TRANSFORMATION(#11)
SHAPE_REPRESENTATION_RELATIONSHIP()
);
#13=CONTEXT_DEPENDENT_SHAPE_REPRESENTATION(#12,#1825);
#14=NEXT_ASSEMBLY_USAGE_OCCURRENCE('Blower Adapter v1:1',
'Blower Adapter v1:1','Blower Adapter v1:1',#1829,#1830,
'Blower Adapter v1:1');
#15=SHAPE_REPRESENTATION_RELATIONSHIP('SRR','None',#1827,#16);
#16=ADVANCED_BREP_SHAPE_REPRESENTATION('',(#18),#1815);
#17=STYLED_ITEM('',(#1840),#18);
#18=MANIFOLD_SOLID_BREP('sleeve (2) (3)',#795);
#19=B_SPLINE_CURVE_WITH_KNOTS('',3,(#1503,#1504,#1505,#1506,#1507,#1508,
#1509,#1510,#1511,#1512),.UNSPECIFIED.,.F.,.F.,(4,3,3,4),(0.17814748948292,
0.22268436185365,0.26722123422438,0.298447384820282),.UNSPECIFIED.);
#20=B_SPLINE_CURVE_WITH_KNOTS('',3,(#1514,#1515,#1516,#1517,#1518,#1519,
#1520),.UNSPECIFIED.,.F.,.F.,(4,3,4),(0.298447384820282,0.31175810659511,
0.356294978965841),.UNSPECIFIED.);
#21=B_SPLINE_CURVE_WITH_KNOTS('',3,(#1522,#1523,#1524,#1525,#1526,#1527,
#1528,#1529,#1530,#1531,#1532,#1533,#1534),.UNSPECIFIED.,.F.,.F.,(4,3,3,
3,4),(0.356294978965841,0.359587136872988,0.362879294780135,0.367817531640855,
0.369463610594429),.UNSPECIFIED.);
#22=B_SPLINE_CURVE_WITH_KNOTS('',3,(#1536,#1537,#1538,#1539,#1540,#1541,
#1542,#1543,#1544,#1545,#1546,#1547,#1548),.UNSPECIFIED.,.F.,.F.,(4,3,3,
3,4),(0.369463610594429,0.384134580316552,0.398805550038675,0.42814748948292,
0.486831368371412),.UNSPECIFIED.);
#23=B_SPLINE_CURVE_WITH_KNOTS('',3,(#1550,#1551,#1552,#1553,#1554,#1555,
#1556,#1557,#1558,#1559),.UNSPECIFIED.,.F.,.F.,(4,3,3,4),(0.486831368371412,
0.490123526278559,0.493415684185706,0.5),.UNSPECIFIED.);
#24=B_SPLINE_CURVE_WITH_KNOTS('',3,(#1561,#1562,#1563,#1564,#1565,#1566,
#1567,#1568,#1569,#1570,#1571,#1572,#1573),.UNSPECIFIED.,.F.,.F.,(4,3,3,
3,4),(0.5,0.511134218092683,0.522268436185365,0.54453687237073,0.556142289249594),
 .UNSPECIFIED.);
#25=B_SPLINE_CURVE_WITH_KNOTS('',3,(#1575,#1576,#1577,#1578,#1579,#1580,
#1581,#1582,#1583,#1584,#1585,#1586,#1587,#1588,#1589,#1590,#1591,#1592,
#1593),.UNSPECIFIED.,.F.,.F.,(4,3,3,3,3,3,4),(0.556142289249594,0.58907374474146,
0.63361061711219,0.67814748948292,0.72268436185365,0.76722123422438,0.800152689716248),
 .UNSPECIFIED.);
#26=B_SPLINE_CURVE_WITH_KNOTS('',3,(#1595,#1596,#1597,#1598,#1599,#1600,
#1601),.UNSPECIFIED.,.F.,.F.,(4,3,4),(0.800152689716248,0.81175810659511,
0.856294978965841),.UNSPECIFIED.);
#27=B_SPLINE_CURVE_WITH_KNOTS('',3,(#1603,#1604,#1605,#1606,#1607,#1608,
#1609,#1610,#1611,#1612),.UNSPECIFIED.,.F.,.F.,(4,3,3,4),(0.856294978965841,
0.859587136872988,0.867817531640855,0.869463610594429),.UNSPECIFIED.);
#28=B_SPLINE_CURVE_WITH_KNOTS('',3,(#1614,#1615,#1616,#1617,#1618,#1619,
#1620,#1621,#1622,#1623,#1624,#1625,#1626),.UNSPECIFIED.,.F.,.F.,(4,3,3,
3,4),(0.869463610594429,0.884134580316552,0.898805550038675,0.92814748948292,
0.986831368371412),.UNSPECIFIED.);
#29=B_SPLINE_CURVE_WITH_KNOTS('',3,(#1628,#1629,#1630,#1631,#1632,#1633,
#1634,#1635,#1636,#1637),.UNSPECIFIED.,.F.,.F.,(4,3,3,4),(0.986831368371412,
0.990123526278559,0.993415684185706,1.),.UNSPECIFIED.);
#30=B_SPLINE_CURVE_WITH_KNOTS('',3,(#1639,#1640,#1641,#1642,#1643,#1644,
#1645,#1646,#1647,#1648,#1649,#1650,#1651),.UNSPECIFIED.,.F.,.F.,(4,3,3,
3,4),(0.,0.0111342180926825,0.022268436185365,0.0445368723707299,0.0578476040416905),
 .UNSPECIFIED.);
#31=B_SPLINE_CURVE_WITH_KNOTS('',3,(#1652,#1653,#1654,#1655,#1656,#1657,
#1658,#1659,#1660,#1661),.UNSPECIFIED.,.F.,.F.,(4,3,3,4),(0.0578476040416905,
0.0890737447414601,0.13361061711219,0.17814748948292),.UNSPECIFIED.);
#32=FACE_BOUND('',#116,.T.);
#33=FACE_BOUND('',#119,.T.);
#34=FACE_BOUND('',#121,.T.);
#35=FACE_BOUND('',#139,.T.);
#36=PLANE('',#828);
#37=PLANE('',#829);
#38=PLANE('',#838);
#39=PLANE('',#848);
#40=PLANE('',#850);
#41=PLANE('',#852);
#42=PLANE('',#854);
#43=PLANE('',#855);
#44=PLANE('',#858);
#45=PLANE('',#861);
#46=PLANE('',#864);
#47=PLANE('',#867);
#48=PLANE('',#868);
#49=PLANE('',#869);
#50=PLANE('',#870);
#51=PLANE('',#871);
#52=PLANE('',#872);
#53=PLANE('',#874);
#54=PLANE('',#876);
#55=PLANE('',#878);
#56=CYLINDRICAL_SURFACE('',#819,9.525);
#57=CYLINDRICAL_SURFACE('',#821,11.05);
#58=CYLINDRICAL_SURFACE('',#847,1.);
#59=CYLINDRICAL_SURFACE('',#849,0.999999999999999);
#60=CYLINDRICAL_SURFACE('',#851,0.999999999999997);
#61=CYLINDRICAL_SURFACE('',#853,0.999999999999993);
#62=CYLINDRICAL_SURFACE('',#856,0.999999999999993);
#63=CYLINDRICAL_SURFACE('',#859,1.);
#64=CYLINDRICAL_SURFACE('',#862,0.999999999999999);
#65=CYLINDRICAL_SURFACE('',#865,0.999999999999997);
#66=CYLINDRICAL_SURFACE('',#873,0.999999999999999);
#67=CYLINDRICAL_SURFACE('',#875,1.);
#68=CYLINDRICAL_SURFACE('',#877,0.999999999999993);
#69=CYLINDRICAL_SURFACE('',#879,0.999999999999997);
#70=FACE_OUTER_BOUND('',#109,.T.);
#71=FACE_OUTER_BOUND('',#110,.T.);
#72=FACE_OUTER_BOUND('',#111,.T.);
#73=FACE_OUTER_BOUND('',#112,.T.);
#74=FACE_OUTER_BOUND('',#113,.T.);
#75=FACE_OUTER_BOUND('',#114,.T.);
#76=FACE_OUTER_BOUND('',#115,.T.);
#77=FACE_OUTER_BOUND('',#117,.T.);
#78=FACE_OUTER_BOUND('',#118,.T.);
#79=FACE_OUTER_BOUND('',#120,.T.);
#80=FACE_OUTER_BOUND('',#122,.T.);
#81=FACE_OUTER_BOUND('',#123,.T.);
#82=FACE_OUTER_BOUND('',#124,.T.);
#83=FACE_OUTER_BOUND('',#125,.T.);
#84=FACE_OUTER_BOUND('',#126,.T.);
#85=FACE_OUTER_BOUND('',#127,.T.);
#86=FACE_OUTER_BOUND('',#128,.T.);
#87=FACE_OUTER_BOUND('',#129,.T.);
#88=FACE_OUTER_BOUND('',#130,.T.);
#89=FACE_OUTER_BOUND('',#131,.T.);
#90=FACE_OUTER_BOUND('',#132,.T.);
#91=FACE_OUTER_BOUND('',#133,.T.);
#92=FACE_OUTER_BOUND('',#134,.T.);
#93=FACE_OUTER_BOUND('',#135,.T.);
#94=FACE_OUTER_BOUND('',#136,.T.);
#95=FACE_OUTER_BOUND('',#137,.T.);
#96=FACE_OUTER_BOUND('',#138,.T.);
#97=FACE_OUTER_BOUND('',#140,.T.);
#98=FACE_OUTER_BOUND('',#141,.T.);
#99=FACE_OUTER_BOUND('',#142,.T.);
#100=FACE_OUTER_BOUND('',#143,.T.);
#101=FACE_OUTER_BOUND('',#144,.T.);
#102=FACE_OUTER_BOUND('',#145,.T.);
#103=FACE_OUTER_BOUND('',#146,.T.);
#104=FACE_OUTER_BOUND('',#147,.T.);
#105=FACE_OUTER_BOUND('',#148,.T.);
#106=FACE_OUTER_BOUND('',#149,.T.);
#107=FACE_OUTER_BOUND('',#150,.T.);
#108=FACE_OUTER_BOUND('',#151,.T.);
#109=EDGE_LOOP('',(#519,#520,#521,#522,#523,#524,#525,#526,#527));
#110=EDGE_LOOP('',(#528,#529,#530,#531));
#111=EDGE_LOOP('',(#532,#533,#534,#535,#536,#537,#538,#539));
#112=EDGE_LOOP('',(#540,#541,#542,#543));
#113=EDGE_LOOP('',(#544,#545,#546,#547,#548,#549,#550,#551,#552,#553,#554,
#555));
#114=EDGE_LOOP('',(#556,#557,#558,#559,#560,#561,#562,#563));
#115=EDGE_LOOP('',(#564));
#116=EDGE_LOOP('',(#565));
#117=EDGE_LOOP('',(#566,#567,#568,#569,#570,#571,#572,#573,#574,#575,#576,
#577,#578,#579,#580,#581,#582,#583,#584,#585));
#118=EDGE_LOOP('',(#586,#587,#588,#589,#590,#591,#592,#593));
#119=EDGE_LOOP('',(#594,#595,#596,#597,#598,#599,#600,#601));
#120=EDGE_LOOP('',(#602,#603,#604,#605,#606,#607,#608,#609));
#121=EDGE_LOOP('',(#610,#611,#612,#613,#614,#615,#616,#617));
#122=EDGE_LOOP('',(#618,#619,#620,#621));
#123=EDGE_LOOP('',(#622,#623,#624,#625));
#124=EDGE_LOOP('',(#626,#627,#628,#629));
#125=EDGE_LOOP('',(#630,#631,#632,#633));
#126=EDGE_LOOP('',(#634,#635,#636,#637));
#127=EDGE_LOOP('',(#638,#639,#640,#641));
#128=EDGE_LOOP('',(#642,#643,#644,#645));
#129=EDGE_LOOP('',(#646,#647,#648,#649));
#130=EDGE_LOOP('',(#650,#651,#652,#653));
#131=EDGE_LOOP('',(#654,#655,#656,#657));
#132=EDGE_LOOP('',(#658,#659,#660,#661));
#133=EDGE_LOOP('',(#662,#663,#664,#665));
#134=EDGE_LOOP('',(#666,#667,#668,#669));
#135=EDGE_LOOP('',(#670,#671,#672,#673));
#136=EDGE_LOOP('',(#674,#675,#676,#677));
#137=EDGE_LOOP('',(#678,#679,#680,#681));
#138=EDGE_LOOP('',(#682,#683,#684,#685,#686,#687,#688,#689));
#139=EDGE_LOOP('',(#690,#691,#692,#693));
#140=EDGE_LOOP('',(#694,#695,#696,#697,#698,#699));
#141=EDGE_LOOP('',(#700,#701,#702,#703));
#142=EDGE_LOOP('',(#704,#705,#706,#707,#708,#709));
#143=EDGE_LOOP('',(#710,#711,#712,#713));
#144=EDGE_LOOP('',(#714,#715,#716,#717,#718,#719,#720));
#145=EDGE_LOOP('',(#721,#722,#723,#724));
#146=EDGE_LOOP('',(#725,#726,#727,#728));
#147=EDGE_LOOP('',(#729,#730,#731,#732));
#148=EDGE_LOOP('',(#733,#734,#735,#736,#737,#738));
#149=EDGE_LOOP('',(#739,#740,#741,#742));
#150=EDGE_LOOP('',(#743,#744,#745,#746));
#151=EDGE_LOOP('',(#747,#748,#749,#750));
#152=CIRCLE('',#810,9.525);
#153=CIRCLE('',#811,9.525);
#154=CIRCLE('',#812,9.525);
#155=CIRCLE('',#813,9.525);
#156=CIRCLE('',#814,9.525);
#157=CIRCLE('',#815,9.525);
#158=CIRCLE('',#816,9.525);
#159=CIRCLE('',#817,9.525);
#160=CIRCLE('',#818,9.525);
#161=CIRCLE('',#820,9.525);
#162=CIRCLE('',#822,11.05);
#163=CIRCLE('',#823,11.05);
#164=CIRCLE('',#824,11.05);
#165=CIRCLE('',#825,11.05);
#166=CIRCLE('',#826,11.05);
#167=CIRCLE('',#827,11.05);
#168=CIRCLE('',#830,1.);
#169=CIRCLE('',#831,0.999999999999999);
#170=CIRCLE('',#832,0.999999999999997);
#171=CIRCLE('',#833,0.999999999999993);
#172=CIRCLE('',#834,0.999999999999999);
#173=CIRCLE('',#835,1.);
#174=CIRCLE('',#836,0.999999999999993);
#175=CIRCLE('',#837,0.999999999999997);
#176=CIRCLE('',#839,1.);
#177=CIRCLE('',#840,0.999999999999993);
#178=CIRCLE('',#841,0.999999999999997);
#179=CIRCLE('',#842,0.999999999999999);
#180=CIRCLE('',#843,0.999999999999993);
#181=CIRCLE('',#844,1.);
#182=CIRCLE('',#845,0.999999999999999);
#183=CIRCLE('',#846,0.999999999999997);
#184=CIRCLE('',#857,0.999999999999993);
#185=CIRCLE('',#860,1.);
#186=CIRCLE('',#863,0.999999999999999);
#187=CIRCLE('',#866,0.999999999999997);
#188=LINE('',#1126,#255);
#189=LINE('',#1128,#256);
#190=LINE('',#1138,#257);
#191=LINE('',#1140,#258);
#192=LINE('',#1141,#259);
#193=LINE('',#1159,#260);
#194=LINE('',#1162,#261);
#195=LINE('',#1192,#262);
#196=LINE('',#1200,#263);
#197=LINE('',#1202,#264);
#198=LINE('',#1203,#265);
#199=LINE('',#1220,#266);
#200=LINE('',#1225,#267);
#201=LINE('',#1230,#268);
#202=LINE('',#1662,#269);
#203=LINE('',#1668,#270);
#204=LINE('',#1672,#271);
#205=LINE('',#1676,#272);
#206=LINE('',#1679,#273);
#207=LINE('',#1682,#274);
#208=LINE('',#1686,#275);
#209=LINE('',#1690,#276);
#210=LINE('',#1694,#277);
#211=LINE('',#1701,#278);
#212=LINE('',#1705,#279);
#213=LINE('',#1709,#280);
#214=LINE('',#1712,#281);
#215=LINE('',#1715,#282);
#216=LINE('',#1719,#283);
#217=LINE('',#1723,#284);
#218=LINE('',#1727,#285);
#219=LINE('',#1730,#286);
#220=LINE('',#1731,#287);
#221=LINE('',#1733,#288);
#222=LINE('',#1735,#289);
#223=LINE('',#1737,#290);
#224=LINE('',#1739,#291);
#225=LINE('',#1741,#292);
#226=LINE('',#1743,#293);
#227=LINE('',#1747,#294);
#228=LINE('',#1749,#295);
#229=LINE('',#1750,#296);
#230=LINE('',#1754,#297);
#231=LINE('',#1757,#298);
#232=LINE('',#1758,#299);
#233=LINE('',#1762,#300);
#234=LINE('',#1765,#301);
#235=LINE('',#1766,#302);
#236=LINE('',#1770,#303);
#237=LINE('',#1773,#304);
#238=LINE('',#1774,#305);
#239=LINE('',#1780,#306);
#240=LINE('',#1782,#307);
#241=LINE('',#1784,#308);
#242=LINE('',#1785,#309);
#243=LINE('',#1787,#310);
#244=LINE('',#1788,#311);
#245=LINE('',#1790,#312);
#246=LINE('',#1792,#313);
#247=LINE('',#1795,#314);
#248=LINE('',#1796,#315);
#249=LINE('',#1798,#316);
#250=LINE('',#1800,#317);
#251=LINE('',#1802,#318);
#252=LINE('',#1804,#319);
#253=LINE('',#1806,#320);
#254=LINE('',#1808,#321);
#255=VECTOR('',#885,10.);
#256=VECTOR('',#886,28.1506240099339);
#257=VECTOR('',#895,28.204682070432);
#258=VECTOR('',#896,10.);
#259=VECTOR('',#897,10.);
#260=VECTOR('',#898,10.);
#261=VECTOR('',#901,28.1328553402124);
#262=VECTOR('',#902,10.);
#263=VECTOR('',#909,28.2051867929263);
#264=VECTOR('',#910,10.);
#265=VECTOR('',#911,10.);
#266=VECTOR('',#912,10.);
#267=VECTOR('',#919,9.525);
#268=VECTOR('',#924,11.05);
#269=VECTOR('',#937,25.5279777887713);
#270=VECTOR('',#942,10.);
#271=VECTOR('',#945,10.);
#272=VECTOR('',#948,10.);
#273=VECTOR('',#951,10.);
#274=VECTOR('',#952,10.);
#275=VECTOR('',#955,10.);
#276=VECTOR('',#958,10.);
#277=VECTOR('',#961,10.);
#278=VECTOR('',#968,10.);
#279=VECTOR('',#971,10.);
#280=VECTOR('',#974,10.);
#281=VECTOR('',#977,10.);
#282=VECTOR('',#978,10.);
#283=VECTOR('',#981,10.);
#284=VECTOR('',#984,10.);
#285=VECTOR('',#987,10.);
#286=VECTOR('',#992,10.);
#287=VECTOR('',#993,10.);
#288=VECTOR('',#996,10.);
#289=VECTOR('',#999,10.);
#290=VECTOR('',#1002,10.);
#291=VECTOR('',#1005,10.);
#292=VECTOR('',#1008,10.);
#293=VECTOR('',#1011,10.);
#294=VECTOR('',#1016,10.);
#295=VECTOR('',#1017,10.);
#296=VECTOR('',#1018,10.);
#297=VECTOR('',#1023,10.);
#298=VECTOR('',#1026,10.);
#299=VECTOR('',#1027,10.);
#300=VECTOR('',#1032,10.);
#301=VECTOR('',#1035,10.);
#302=VECTOR('',#1036,10.);
#303=VECTOR('',#1041,10.);
#304=VECTOR('',#1044,10.);
#305=VECTOR('',#1045,10.);
#306=VECTOR('',#1052,10.);
#307=VECTOR('',#1053,10.);
#308=VECTOR('',#1054,10.);
#309=VECTOR('',#1055,10.);
#310=VECTOR('',#1058,10.);
#311=VECTOR('',#1059,10.);
#312=VECTOR('',#1062,10.);
#313=VECTOR('',#1065,10.);
#314=VECTOR('',#1070,10.);
#315=VECTOR('',#1071,10.);
#316=VECTOR('',#1074,10.);
#317=VECTOR('',#1077,10.);
#318=VECTOR('',#1080,10.);
#319=VECTOR('',#1083,10.);
#320=VECTOR('',#1086,10.);
#321=VECTOR('',#1089,10.);
#322=VERTEX_POINT('',#1124);
#323=VERTEX_POINT('',#1125);
#324=VERTEX_POINT('',#1127);
#325=VERTEX_POINT('',#1129);
#326=VERTEX_POINT('',#1131);
#327=VERTEX_POINT('',#1133);
#328=VERTEX_POINT('',#1135);
#329=VERTEX_POINT('',#1137);
#330=VERTEX_POINT('',#1139);
#331=VERTEX_POINT('',#1158);
#332=VERTEX_POINT('',#1160);
#333=VERTEX_POINT('',#1191);
#334=VERTEX_POINT('',#1193);
#335=VERTEX_POINT('',#1195);
#336=VERTEX_POINT('',#1197);
#337=VERTEX_POINT('',#1199);
#338=VERTEX_POINT('',#1201);
#339=VERTEX_POINT('',#1223);
#340=VERTEX_POINT('',#1227);
#341=VERTEX_POINT('',#1229);
#342=VERTEX_POINT('',#1231);
#343=VERTEX_POINT('',#1233);
#344=VERTEX_POINT('',#1235);
#345=VERTEX_POINT('',#1237);
#346=VERTEX_POINT('',#1501);
#347=VERTEX_POINT('',#1502);
#348=VERTEX_POINT('',#1513);
#349=VERTEX_POINT('',#1521);
#350=VERTEX_POINT('',#1535);
#351=VERTEX_POINT('',#1549);
#352=VERTEX_POINT('',#1560);
#353=VERTEX_POINT('',#1574);
#354=VERTEX_POINT('',#1594);
#355=VERTEX_POINT('',#1602);
#356=VERTEX_POINT('',#1613);
#357=VERTEX_POINT('',#1627);
#358=VERTEX_POINT('',#1638);
#359=VERTEX_POINT('',#1664);
#360=VERTEX_POINT('',#1665);
#361=VERTEX_POINT('',#1667);
#362=VERTEX_POINT('',#1669);
#363=VERTEX_POINT('',#1671);
#364=VERTEX_POINT('',#1673);
#365=VERTEX_POINT('',#1675);
#366=VERTEX_POINT('',#1677);
#367=VERTEX_POINT('',#1680);
#368=VERTEX_POINT('',#1681);
#369=VERTEX_POINT('',#1683);
#370=VERTEX_POINT('',#1685);
#371=VERTEX_POINT('',#1687);
#372=VERTEX_POINT('',#1689);
#373=VERTEX_POINT('',#1691);
#374=VERTEX_POINT('',#1693);
#375=VERTEX_POINT('',#1697);
#376=VERTEX_POINT('',#1698);
#377=VERTEX_POINT('',#1700);
#378=VERTEX_POINT('',#1702);
#379=VERTEX_POINT('',#1704);
#380=VERTEX_POINT('',#1706);
#381=VERTEX_POINT('',#1708);
#382=VERTEX_POINT('',#1710);
#383=VERTEX_POINT('',#1713);
#384=VERTEX_POINT('',#1714);
#385=VERTEX_POINT('',#1716);
#386=VERTEX_POINT('',#1718);
#387=VERTEX_POINT('',#1720);
#388=VERTEX_POINT('',#1722);
#389=VERTEX_POINT('',#1724);
#390=VERTEX_POINT('',#1726);
#391=VERTEX_POINT('',#1746);
#392=VERTEX_POINT('',#1748);
#393=VERTEX_POINT('',#1752);
#394=VERTEX_POINT('',#1756);
#395=VERTEX_POINT('',#1760);
#396=VERTEX_POINT('',#1764);
#397=VERTEX_POINT('',#1768);
#398=VERTEX_POINT('',#1772);
#399=VERTEX_POINT('',#1778);
#400=VERTEX_POINT('',#1779);
#401=VERTEX_POINT('',#1781);
#402=VERTEX_POINT('',#1783);
#403=EDGE_CURVE('',#322,#323,#188,.F.);
#404=EDGE_CURVE('',#323,#324,#189,.T.);
#405=EDGE_CURVE('',#324,#325,#152,.T.);
#406=EDGE_CURVE('',#325,#326,#153,.T.);
#407=EDGE_CURVE('',#326,#327,#154,.T.);
#408=EDGE_CURVE('',#327,#328,#155,.T.);
#409=EDGE_CURVE('',#329,#328,#190,.T.);
#410=EDGE_CURVE('',#329,#330,#191,.F.);
#411=EDGE_CURVE('',#330,#322,#192,.F.);
#412=EDGE_CURVE('',#331,#329,#193,.F.);
#413=EDGE_CURVE('',#328,#332,#156,.T.);
#414=EDGE_CURVE('',#331,#332,#194,.T.);
#415=EDGE_CURVE('',#333,#331,#195,.F.);
#416=EDGE_CURVE('',#332,#334,#157,.T.);
#417=EDGE_CURVE('',#334,#335,#158,.T.);
#418=EDGE_CURVE('',#335,#336,#159,.T.);
#419=EDGE_CURVE('',#337,#336,#196,.T.);
#420=EDGE_CURVE('',#337,#338,#197,.F.);
#421=EDGE_CURVE('',#338,#333,#198,.F.);
#422=EDGE_CURVE('',#323,#337,#199,.F.);
#423=EDGE_CURVE('',#336,#324,#160,.T.);
#424=EDGE_CURVE('',#339,#339,#161,.T.);
#425=EDGE_CURVE('',#339,#326,#200,.T.);
#426=EDGE_CURVE('',#340,#340,#162,.T.);
#427=EDGE_CURVE('',#340,#341,#201,.T.);
#428=EDGE_CURVE('',#341,#342,#163,.T.);
#429=EDGE_CURVE('',#342,#343,#164,.T.);
#430=EDGE_CURVE('',#343,#344,#165,.T.);
#431=EDGE_CURVE('',#344,#345,#166,.T.);
#432=EDGE_CURVE('',#345,#341,#167,.T.);
#433=EDGE_CURVE('',#346,#347,#19,.T.);
#434=EDGE_CURVE('',#347,#348,#20,.T.);
#435=EDGE_CURVE('',#348,#349,#21,.T.);
#436=EDGE_CURVE('',#349,#350,#22,.T.);
#437=EDGE_CURVE('',#350,#351,#23,.T.);
#438=EDGE_CURVE('',#351,#352,#24,.T.);
#439=EDGE_CURVE('',#352,#353,#25,.T.);
#440=EDGE_CURVE('',#353,#354,#26,.T.);
#441=EDGE_CURVE('',#354,#355,#27,.T.);
#442=EDGE_CURVE('',#355,#356,#28,.T.);
#443=EDGE_CURVE('',#356,#357,#29,.T.);
#444=EDGE_CURVE('',#357,#358,#30,.T.);
#445=EDGE_CURVE('',#358,#346,#31,.T.);
#446=EDGE_CURVE('',#346,#341,#202,.T.);
#447=EDGE_CURVE('',#359,#360,#168,.T.);
#448=EDGE_CURVE('',#359,#361,#203,.T.);
#449=EDGE_CURVE('',#362,#361,#169,.T.);
#450=EDGE_CURVE('',#362,#363,#204,.T.);
#451=EDGE_CURVE('',#364,#363,#170,.T.);
#452=EDGE_CURVE('',#364,#365,#205,.T.);
#453=EDGE_CURVE('',#366,#365,#171,.T.);
#454=EDGE_CURVE('',#366,#360,#206,.T.);
#455=EDGE_CURVE('',#367,#368,#207,.T.);
#456=EDGE_CURVE('',#369,#367,#172,.T.);
#457=EDGE_CURVE('',#370,#369,#208,.T.);
#458=EDGE_CURVE('',#371,#370,#173,.T.);
#459=EDGE_CURVE('',#372,#371,#209,.T.);
#460=EDGE_CURVE('',#373,#372,#174,.T.);
#461=EDGE_CURVE('',#374,#373,#210,.T.);
#462=EDGE_CURVE('',#368,#374,#175,.T.);
#463=EDGE_CURVE('',#375,#376,#176,.T.);
#464=EDGE_CURVE('',#377,#375,#211,.T.);
#465=EDGE_CURVE('',#378,#377,#177,.T.);
#466=EDGE_CURVE('',#379,#378,#212,.T.);
#467=EDGE_CURVE('',#380,#379,#178,.T.);
#468=EDGE_CURVE('',#381,#380,#213,.T.);
#469=EDGE_CURVE('',#382,#381,#179,.T.);
#470=EDGE_CURVE('',#376,#382,#214,.T.);
#471=EDGE_CURVE('',#383,#384,#215,.T.);
#472=EDGE_CURVE('',#385,#384,#180,.T.);
#473=EDGE_CURVE('',#385,#386,#216,.T.);
#474=EDGE_CURVE('',#387,#386,#181,.T.);
#475=EDGE_CURVE('',#387,#388,#217,.T.);
#476=EDGE_CURVE('',#389,#388,#182,.T.);
#477=EDGE_CURVE('',#389,#390,#218,.T.);
#478=EDGE_CURVE('',#383,#390,#183,.T.);
#479=EDGE_CURVE('',#376,#359,#219,.T.);
#480=EDGE_CURVE('',#360,#375,#220,.T.);
#481=EDGE_CURVE('',#361,#382,#221,.T.);
#482=EDGE_CURVE('',#381,#362,#222,.T.);
#483=EDGE_CURVE('',#363,#380,#223,.T.);
#484=EDGE_CURVE('',#379,#364,#224,.T.);
#485=EDGE_CURVE('',#365,#378,#225,.T.);
#486=EDGE_CURVE('',#377,#366,#226,.T.);
#487=EDGE_CURVE('',#383,#391,#227,.T.);
#488=EDGE_CURVE('',#392,#391,#228,.T.);
#489=EDGE_CURVE('',#384,#392,#229,.T.);
#490=EDGE_CURVE('',#393,#392,#184,.T.);
#491=EDGE_CURVE('',#385,#393,#230,.T.);
#492=EDGE_CURVE('',#394,#393,#231,.T.);
#493=EDGE_CURVE('',#386,#394,#232,.T.);
#494=EDGE_CURVE('',#395,#394,#185,.T.);
#495=EDGE_CURVE('',#387,#395,#233,.T.);
#496=EDGE_CURVE('',#396,#395,#234,.T.);
#497=EDGE_CURVE('',#388,#396,#235,.T.);
#498=EDGE_CURVE('',#397,#396,#186,.T.);
#499=EDGE_CURVE('',#389,#397,#236,.T.);
#500=EDGE_CURVE('',#398,#397,#237,.T.);
#501=EDGE_CURVE('',#390,#398,#238,.T.);
#502=EDGE_CURVE('',#391,#398,#187,.T.);
#503=EDGE_CURVE('',#399,#400,#239,.T.);
#504=EDGE_CURVE('',#400,#401,#240,.T.);
#505=EDGE_CURVE('',#401,#402,#241,.T.);
#506=EDGE_CURVE('',#402,#399,#242,.T.);
#507=EDGE_CURVE('',#329,#399,#243,.T.);
#508=EDGE_CURVE('',#323,#402,#244,.F.);
#509=EDGE_CURVE('',#400,#331,#245,.F.);
#510=EDGE_CURVE('',#337,#401,#246,.F.);
#511=EDGE_CURVE('',#368,#348,#247,.T.);
#512=EDGE_CURVE('',#367,#357,#248,.T.);
#513=EDGE_CURVE('',#369,#356,#249,.T.);
#514=EDGE_CURVE('',#370,#355,#250,.T.);
#515=EDGE_CURVE('',#371,#354,#251,.T.);
#516=EDGE_CURVE('',#372,#351,#252,.T.);
#517=EDGE_CURVE('',#373,#350,#253,.T.);
#518=EDGE_CURVE('',#374,#349,#254,.T.);
#519=ORIENTED_EDGE('',*,*,#403,.T.);
#520=ORIENTED_EDGE('',*,*,#404,.T.);
#521=ORIENTED_EDGE('',*,*,#405,.T.);
#522=ORIENTED_EDGE('',*,*,#406,.T.);
#523=ORIENTED_EDGE('',*,*,#407,.T.);
#524=ORIENTED_EDGE('',*,*,#408,.T.);
#525=ORIENTED_EDGE('',*,*,#409,.F.);
#526=ORIENTED_EDGE('',*,*,#410,.T.);
#527=ORIENTED_EDGE('',*,*,#411,.T.);
#528=ORIENTED_EDGE('',*,*,#412,.T.);
#529=ORIENTED_EDGE('',*,*,#409,.T.);
#530=ORIENTED_EDGE('',*,*,#413,.T.);
#531=ORIENTED_EDGE('',*,*,#414,.F.);
#532=ORIENTED_EDGE('',*,*,#415,.T.);
#533=ORIENTED_EDGE('',*,*,#414,.T.);
#534=ORIENTED_EDGE('',*,*,#416,.T.);
#535=ORIENTED_EDGE('',*,*,#417,.T.);
#536=ORIENTED_EDGE('',*,*,#418,.T.);
#537=ORIENTED_EDGE('',*,*,#419,.F.);
#538=ORIENTED_EDGE('',*,*,#420,.T.);
#539=ORIENTED_EDGE('',*,*,#421,.T.);
#540=ORIENTED_EDGE('',*,*,#422,.T.);
#541=ORIENTED_EDGE('',*,*,#419,.T.);
#542=ORIENTED_EDGE('',*,*,#423,.T.);
#543=ORIENTED_EDGE('',*,*,#404,.F.);
#544=ORIENTED_EDGE('',*,*,#424,.F.);
#545=ORIENTED_EDGE('',*,*,#425,.T.);
#546=ORIENTED_EDGE('',*,*,#406,.F.);
#547=ORIENTED_EDGE('',*,*,#405,.F.);
#548=ORIENTED_EDGE('',*,*,#423,.F.);
#549=ORIENTED_EDGE('',*,*,#418,.F.);
#550=ORIENTED_EDGE('',*,*,#417,.F.);
#551=ORIENTED_EDGE('',*,*,#416,.F.);
#552=ORIENTED_EDGE('',*,*,#413,.F.);
#553=ORIENTED_EDGE('',*,*,#408,.F.);
#554=ORIENTED_EDGE('',*,*,#407,.F.);
#555=ORIENTED_EDGE('',*,*,#425,.F.);
#556=ORIENTED_EDGE('',*,*,#426,.F.);
#557=ORIENTED_EDGE('',*,*,#427,.T.);
#558=ORIENTED_EDGE('',*,*,#428,.T.);
#559=ORIENTED_EDGE('',*,*,#429,.T.);
#560=ORIENTED_EDGE('',*,*,#430,.T.);
#561=ORIENTED_EDGE('',*,*,#431,.T.);
#562=ORIENTED_EDGE('',*,*,#432,.T.);
#563=ORIENTED_EDGE('',*,*,#427,.F.);
#564=ORIENTED_EDGE('',*,*,#426,.T.);
#565=ORIENTED_EDGE('',*,*,#424,.T.);
#566=ORIENTED_EDGE('',*,*,#433,.T.);
#567=ORIENTED_EDGE('',*,*,#434,.T.);
#568=ORIENTED_EDGE('',*,*,#435,.T.);
#569=ORIENTED_EDGE('',*,*,#436,.T.);
#570=ORIENTED_EDGE('',*,*,#437,.T.);
#571=ORIENTED_EDGE('',*,*,#438,.T.);
#572=ORIENTED_EDGE('',*,*,#439,.T.);
#573=ORIENTED_EDGE('',*,*,#440,.T.);
#574=ORIENTED_EDGE('',*,*,#441,.T.);
#575=ORIENTED_EDGE('',*,*,#442,.T.);
#576=ORIENTED_EDGE('',*,*,#443,.T.);
#577=ORIENTED_EDGE('',*,*,#444,.T.);
#578=ORIENTED_EDGE('',*,*,#445,.T.);
#579=ORIENTED_EDGE('',*,*,#446,.T.);
#580=ORIENTED_EDGE('',*,*,#432,.F.);
#581=ORIENTED_EDGE('',*,*,#431,.F.);
#582=ORIENTED_EDGE('',*,*,#430,.F.);
#583=ORIENTED_EDGE('',*,*,#429,.F.);
#584=ORIENTED_EDGE('',*,*,#428,.F.);
#585=ORIENTED_EDGE('',*,*,#446,.F.);
#586=ORIENTED_EDGE('',*,*,#447,.F.);
#587=ORIENTED_EDGE('',*,*,#448,.T.);
#588=ORIENTED_EDGE('',*,*,#449,.F.);
#589=ORIENTED_EDGE('',*,*,#450,.T.);
#590=ORIENTED_EDGE('',*,*,#451,.F.);
#591=ORIENTED_EDGE('',*,*,#452,.T.);
#592=ORIENTED_EDGE('',*,*,#453,.F.);
#593=ORIENTED_EDGE('',*,*,#454,.T.);
#594=ORIENTED_EDGE('',*,*,#455,.F.);
#595=ORIENTED_EDGE('',*,*,#456,.F.);
#596=ORIENTED_EDGE('',*,*,#457,.F.);
#597=ORIENTED_EDGE('',*,*,#458,.F.);
#598=ORIENTED_EDGE('',*,*,#459,.F.);
#599=ORIENTED_EDGE('',*,*,#460,.F.);
#600=ORIENTED_EDGE('',*,*,#461,.F.);
#601=ORIENTED_EDGE('',*,*,#462,.F.);
#602=ORIENTED_EDGE('',*,*,#463,.F.);
#603=ORIENTED_EDGE('',*,*,#464,.F.);
#604=ORIENTED_EDGE('',*,*,#465,.F.);
#605=ORIENTED_EDGE('',*,*,#466,.F.);
#606=ORIENTED_EDGE('',*,*,#467,.F.);
#607=ORIENTED_EDGE('',*,*,#468,.F.);
#608=ORIENTED_EDGE('',*,*,#469,.F.);
#609=ORIENTED_EDGE('',*,*,#470,.F.);
#610=ORIENTED_EDGE('',*,*,#471,.T.);
#611=ORIENTED_EDGE('',*,*,#472,.F.);
#612=ORIENTED_EDGE('',*,*,#473,.T.);
#613=ORIENTED_EDGE('',*,*,#474,.F.);
#614=ORIENTED_EDGE('',*,*,#475,.T.);
#615=ORIENTED_EDGE('',*,*,#476,.F.);
#616=ORIENTED_EDGE('',*,*,#477,.T.);
#617=ORIENTED_EDGE('',*,*,#478,.F.);
#618=ORIENTED_EDGE('',*,*,#463,.T.);
#619=ORIENTED_EDGE('',*,*,#479,.T.);
#620=ORIENTED_EDGE('',*,*,#447,.T.);
#621=ORIENTED_EDGE('',*,*,#480,.T.);
#622=ORIENTED_EDGE('',*,*,#479,.F.);
#623=ORIENTED_EDGE('',*,*,#470,.T.);
#624=ORIENTED_EDGE('',*,*,#481,.F.);
#625=ORIENTED_EDGE('',*,*,#448,.F.);
#626=ORIENTED_EDGE('',*,*,#469,.T.);
#627=ORIENTED_EDGE('',*,*,#482,.T.);
#628=ORIENTED_EDGE('',*,*,#449,.T.);
#629=ORIENTED_EDGE('',*,*,#481,.T.);
#630=ORIENTED_EDGE('',*,*,#482,.F.);
#631=ORIENTED_EDGE('',*,*,#468,.T.);
#632=ORIENTED_EDGE('',*,*,#483,.F.);
#633=ORIENTED_EDGE('',*,*,#450,.F.);
#634=ORIENTED_EDGE('',*,*,#467,.T.);
#635=ORIENTED_EDGE('',*,*,#484,.T.);
#636=ORIENTED_EDGE('',*,*,#451,.T.);
#637=ORIENTED_EDGE('',*,*,#483,.T.);
#638=ORIENTED_EDGE('',*,*,#484,.F.);
#639=ORIENTED_EDGE('',*,*,#466,.T.);
#640=ORIENTED_EDGE('',*,*,#485,.F.);
#641=ORIENTED_EDGE('',*,*,#452,.F.);
#642=ORIENTED_EDGE('',*,*,#453,.T.);
#643=ORIENTED_EDGE('',*,*,#485,.T.);
#644=ORIENTED_EDGE('',*,*,#465,.T.);
#645=ORIENTED_EDGE('',*,*,#486,.T.);
#646=ORIENTED_EDGE('',*,*,#480,.F.);
#647=ORIENTED_EDGE('',*,*,#454,.F.);
#648=ORIENTED_EDGE('',*,*,#486,.F.);
#649=ORIENTED_EDGE('',*,*,#464,.T.);
#650=ORIENTED_EDGE('',*,*,#471,.F.);
#651=ORIENTED_EDGE('',*,*,#487,.T.);
#652=ORIENTED_EDGE('',*,*,#488,.F.);
#653=ORIENTED_EDGE('',*,*,#489,.F.);
#654=ORIENTED_EDGE('',*,*,#472,.T.);
#655=ORIENTED_EDGE('',*,*,#489,.T.);
#656=ORIENTED_EDGE('',*,*,#490,.F.);
#657=ORIENTED_EDGE('',*,*,#491,.F.);
#658=ORIENTED_EDGE('',*,*,#473,.F.);
#659=ORIENTED_EDGE('',*,*,#491,.T.);
#660=ORIENTED_EDGE('',*,*,#492,.F.);
#661=ORIENTED_EDGE('',*,*,#493,.F.);
#662=ORIENTED_EDGE('',*,*,#474,.T.);
#663=ORIENTED_EDGE('',*,*,#493,.T.);
#664=ORIENTED_EDGE('',*,*,#494,.F.);
#665=ORIENTED_EDGE('',*,*,#495,.F.);
#666=ORIENTED_EDGE('',*,*,#475,.F.);
#667=ORIENTED_EDGE('',*,*,#495,.T.);
#668=ORIENTED_EDGE('',*,*,#496,.F.);
#669=ORIENTED_EDGE('',*,*,#497,.F.);
#670=ORIENTED_EDGE('',*,*,#476,.T.);
#671=ORIENTED_EDGE('',*,*,#497,.T.);
#672=ORIENTED_EDGE('',*,*,#498,.F.);
#673=ORIENTED_EDGE('',*,*,#499,.F.);
#674=ORIENTED_EDGE('',*,*,#477,.F.);
#675=ORIENTED_EDGE('',*,*,#499,.T.);
#676=ORIENTED_EDGE('',*,*,#500,.F.);
#677=ORIENTED_EDGE('',*,*,#501,.F.);
#678=ORIENTED_EDGE('',*,*,#478,.T.);
#679=ORIENTED_EDGE('',*,*,#501,.T.);
#680=ORIENTED_EDGE('',*,*,#502,.F.);
#681=ORIENTED_EDGE('',*,*,#487,.F.);
#682=ORIENTED_EDGE('',*,*,#502,.T.);
#683=ORIENTED_EDGE('',*,*,#500,.T.);
#684=ORIENTED_EDGE('',*,*,#498,.T.);
#685=ORIENTED_EDGE('',*,*,#496,.T.);
#686=ORIENTED_EDGE('',*,*,#494,.T.);
#687=ORIENTED_EDGE('',*,*,#492,.T.);
#688=ORIENTED_EDGE('',*,*,#490,.T.);
#689=ORIENTED_EDGE('',*,*,#488,.T.);
#690=ORIENTED_EDGE('',*,*,#503,.T.);
#691=ORIENTED_EDGE('',*,*,#504,.T.);
#692=ORIENTED_EDGE('',*,*,#505,.T.);
#693=ORIENTED_EDGE('',*,*,#506,.T.);
#694=ORIENTED_EDGE('',*,*,#410,.F.);
#695=ORIENTED_EDGE('',*,*,#507,.T.);
#696=ORIENTED_EDGE('',*,*,#506,.F.);
#697=ORIENTED_EDGE('',*,*,#508,.F.);
#698=ORIENTED_EDGE('',*,*,#403,.F.);
#699=ORIENTED_EDGE('',*,*,#411,.F.);
#700=ORIENTED_EDGE('',*,*,#507,.F.);
#701=ORIENTED_EDGE('',*,*,#412,.F.);
#702=ORIENTED_EDGE('',*,*,#509,.F.);
#703=ORIENTED_EDGE('',*,*,#503,.F.);
#704=ORIENTED_EDGE('',*,*,#509,.T.);
#705=ORIENTED_EDGE('',*,*,#415,.F.);
#706=ORIENTED_EDGE('',*,*,#421,.F.);
#707=ORIENTED_EDGE('',*,*,#420,.F.);
#708=ORIENTED_EDGE('',*,*,#510,.T.);
#709=ORIENTED_EDGE('',*,*,#504,.F.);
#710=ORIENTED_EDGE('',*,*,#510,.F.);
#711=ORIENTED_EDGE('',*,*,#422,.F.);
#712=ORIENTED_EDGE('',*,*,#508,.T.);
#713=ORIENTED_EDGE('',*,*,#505,.F.);
#714=ORIENTED_EDGE('',*,*,#455,.T.);
#715=ORIENTED_EDGE('',*,*,#511,.T.);
#716=ORIENTED_EDGE('',*,*,#434,.F.);
#717=ORIENTED_EDGE('',*,*,#433,.F.);
#718=ORIENTED_EDGE('',*,*,#445,.F.);
#719=ORIENTED_EDGE('',*,*,#444,.F.);
#720=ORIENTED_EDGE('',*,*,#512,.F.);
#721=ORIENTED_EDGE('',*,*,#456,.T.);
#722=ORIENTED_EDGE('',*,*,#512,.T.);
#723=ORIENTED_EDGE('',*,*,#443,.F.);
#724=ORIENTED_EDGE('',*,*,#513,.F.);
#725=ORIENTED_EDGE('',*,*,#457,.T.);
#726=ORIENTED_EDGE('',*,*,#513,.T.);
#727=ORIENTED_EDGE('',*,*,#442,.F.);
#728=ORIENTED_EDGE('',*,*,#514,.F.);
#729=ORIENTED_EDGE('',*,*,#458,.T.);
#730=ORIENTED_EDGE('',*,*,#514,.T.);
#731=ORIENTED_EDGE('',*,*,#441,.F.);
#732=ORIENTED_EDGE('',*,*,#515,.F.);
#733=ORIENTED_EDGE('',*,*,#459,.T.);
#734=ORIENTED_EDGE('',*,*,#515,.T.);
#735=ORIENTED_EDGE('',*,*,#440,.F.);
#736=ORIENTED_EDGE('',*,*,#439,.F.);
#737=ORIENTED_EDGE('',*,*,#438,.F.);
#738=ORIENTED_EDGE('',*,*,#516,.F.);
#739=ORIENTED_EDGE('',*,*,#460,.T.);
#740=ORIENTED_EDGE('',*,*,#516,.T.);
#741=ORIENTED_EDGE('',*,*,#437,.F.);
#742=ORIENTED_EDGE('',*,*,#517,.F.);
#743=ORIENTED_EDGE('',*,*,#461,.T.);
#744=ORIENTED_EDGE('',*,*,#517,.T.);
#745=ORIENTED_EDGE('',*,*,#436,.F.);
#746=ORIENTED_EDGE('',*,*,#518,.F.);
#747=ORIENTED_EDGE('',*,*,#462,.T.);
#748=ORIENTED_EDGE('',*,*,#518,.T.);
#749=ORIENTED_EDGE('',*,*,#435,.F.);
#750=ORIENTED_EDGE('',*,*,#511,.F.);
#751=B_SPLINE_SURFACE_WITH_KNOTS('',3,3,((#1096,#1097,#1098,#1099),(#1100,
#1101,#1102,#1103),(#1104,#1105,#1106,#1107),(#1108,#1109,#1110,#1111),
(#1112,#1113,#1114,#1115),(#1116,#1117,#1118,#1119),(#1120,#1121,#1122,
#1123)),.UNSPECIFIED.,.F.,.F.,.F.,(4,1,1,1,4),(4,4),(0.,0.285714285714286,
0.571428571428571,0.857142857142857,1.),(0.,1.),.UNSPECIFIED.);
#752=B_SPLINE_SURFACE_WITH_KNOTS('',3,3,((#1142,#1143,#1144,#1145),(#1146,
#1147,#1148,#1149),(#1150,#1151,#1152,#1153),(#1154,#1155,#1156,#1157)),
 .UNSPECIFIED.,.F.,.F.,.F.,(4,4),(4,4),(0.,1.),(0.,1.),.UNSPECIFIED.);
#753=B_SPLINE_SURFACE_WITH_KNOTS('',3,3,((#1163,#1164,#1165,#1166),(#1167,
#1168,#1169,#1170),(#1171,#1172,#1173,#1174),(#1175,#1176,#1177,#1178),
(#1179,#1180,#1181,#1182),(#1183,#1184,#1185,#1186),(#1187,#1188,#1189,
#1190)),.UNSPECIFIED.,.F.,.F.,.F.,(4,1,1,1,4),(4,4),(0.,0.285714285714286,
0.571428571428571,0.857142857142857,1.),(0.,1.),.UNSPECIFIED.);
#754=B_SPLINE_SURFACE_WITH_KNOTS('',3,3,((#1204,#1205,#1206,#1207),(#1208,
#1209,#1210,#1211),(#1212,#1213,#1214,#1215),(#1216,#1217,#1218,#1219)),
 .UNSPECIFIED.,.F.,.F.,.F.,(4,4),(4,4),(0.,1.),(0.,1.),.UNSPECIFIED.);
#755=B_SPLINE_SURFACE_WITH_KNOTS('',3,3,((#1241,#1242,#1243,#1244,#1245),
(#1246,#1247,#1248,#1249,#1250),(#1251,#1252,#1253,#1254,#1255),(#1256,
#1257,#1258,#1259,#1260),(#1261,#1262,#1263,#1264,#1265),(#1266,#1267,#1268,
#1269,#1270),(#1271,#1272,#1273,#1274,#1275),(#1276,#1277,#1278,#1279,#1280),
(#1281,#1282,#1283,#1284,#1285),(#1286,#1287,#1288,#1289,#1290),(#1291,
#1292,#1293,#1294,#1295),(#1296,#1297,#1298,#1299,#1300),(#1301,#1302,#1303,
#1304,#1305),(#1306,#1307,#1308,#1309,#1310),(#1311,#1312,#1313,#1314,#1315),
(#1316,#1317,#1318,#1319,#1320),(#1321,#1322,#1323,#1324,#1325),(#1326,
#1327,#1328,#1329,#1330),(#1331,#1332,#1333,#1334,#1335),(#1336,#1337,#1338,
#1339,#1340),(#1341,#1342,#1343,#1344,#1345),(#1346,#1347,#1348,#1349,#1350),
(#1351,#1352,#1353,#1354,#1355),(#1356,#1357,#1358,#1359,#1360),(#1361,
#1362,#1363,#1364,#1365),(#1366,#1367,#1368,#1369,#1370),(#1371,#1372,#1373,
#1374,#1375),(#1376,#1377,#1378,#1379,#1380),(#1381,#1382,#1383,#1384,#1385),
(#1386,#1387,#1388,#1389,#1390),(#1391,#1392,#1393,#1394,#1395),(#1396,
#1397,#1398,#1399,#1400),(#1401,#1402,#1403,#1404,#1405),(#1406,#1407,#1408,
#1409,#1410),(#1411,#1412,#1413,#1414,#1415),(#1416,#1417,#1418,#1419,#1420),
(#1421,#1422,#1423,#1424,#1425),(#1426,#1427,#1428,#1429,#1430),(#1431,
#1432,#1433,#1434,#1435),(#1436,#1437,#1438,#1439,#1440),(#1441,#1442,#1443,
#1444,#1445),(#1446,#1447,#1448,#1449,#1450),(#1451,#1452,#1453,#1454,#1455),
(#1456,#1457,#1458,#1459,#1460),(#1461,#1462,#1463,#1464,#1465),(#1466,
#1467,#1468,#1469,#1470),(#1471,#1472,#1473,#1474,#1475),(#1476,#1477,#1478,
#1479,#1480),(#1481,#1482,#1483,#1484,#1485),(#1486,#1487,#1488,#1489,#1490),
(#1491,#1492,#1493,#1494,#1495),(#1496,#1497,#1498,#1499,#1500)),
 .UNSPECIFIED.,.T.,.F.,.F.,(4,1,1,1,2,1,1,1,2,1,1,1,2,1,1,2,1,1,1,1,1,1,
1,1,1,2,1,1,2,1,1,1,2,1,1,2,1,1,1,1,1,4),(4,1,4),(0.,0.0445368723707301,
0.0890737447414603,0.13361061711219,0.178147489482921,0.181439647390068,
0.184731805297215,0.189670042157935,0.191316121111509,0.205987090833632,
0.220658060555755,0.25,0.308683878888492,0.311976036795639,0.315268194702786,
0.32185251051708,0.332986728609763,0.344120946702445,0.36638938288781,0.41092625525854,
0.45546312762927,0.5,0.54453687237073,0.589073744741461,0.633610617112191,
0.678147489482921,0.681439647390068,0.689670042157936,0.691316121111509,
0.705987090833632,0.720658060555755,0.75,0.808683878888492,0.811976036795639,
0.815268194702786,0.82185251051708,0.832986728609763,0.844120946702445,
0.86638938288781,0.91092625525854,0.95546312762927,1.),(0.,0.857142857142857,
1.),.UNSPECIFIED.);
#756=ADVANCED_FACE('',(#70),#751,.F.);
#757=ADVANCED_FACE('',(#71),#752,.F.);
#758=ADVANCED_FACE('',(#72),#753,.F.);
#759=ADVANCED_FACE('',(#73),#754,.F.);
#760=ADVANCED_FACE('',(#74),#56,.F.);
#761=ADVANCED_FACE('',(#75),#57,.T.);
#762=ADVANCED_FACE('',(#76,#32),#36,.T.);
#763=ADVANCED_FACE('',(#77),#755,.T.);
#764=ADVANCED_FACE('',(#78,#33),#37,.F.);
#765=ADVANCED_FACE('',(#79,#34),#38,.T.);
#766=ADVANCED_FACE('',(#80),#58,.T.);
#767=ADVANCED_FACE('',(#81),#39,.T.);
#768=ADVANCED_FACE('',(#82),#59,.T.);
#769=ADVANCED_FACE('',(#83),#40,.T.);
#770=ADVANCED_FACE('',(#84),#60,.T.);
#771=ADVANCED_FACE('',(#85),#41,.T.);
#772=ADVANCED_FACE('',(#86),#61,.T.);
#773=ADVANCED_FACE('',(#87),#42,.T.);
#774=ADVANCED_FACE('',(#88),#43,.T.);
#775=ADVANCED_FACE('',(#89),#62,.T.);
#776=ADVANCED_FACE('',(#90),#44,.T.);
#777=ADVANCED_FACE('',(#91),#63,.T.);
#778=ADVANCED_FACE('',(#92),#45,.T.);
#779=ADVANCED_FACE('',(#93),#64,.T.);
#780=ADVANCED_FACE('',(#94),#46,.T.);
#781=ADVANCED_FACE('',(#95),#65,.T.);
#782=ADVANCED_FACE('',(#96,#35),#47,.T.);
#783=ADVANCED_FACE('',(#97),#48,.F.);
#784=ADVANCED_FACE('',(#98),#49,.F.);
#785=ADVANCED_FACE('',(#99),#50,.F.);
#786=ADVANCED_FACE('',(#100),#51,.F.);
#787=ADVANCED_FACE('',(#101),#52,.T.);
#788=ADVANCED_FACE('',(#102),#66,.T.);
#789=ADVANCED_FACE('',(#103),#53,.T.);
#790=ADVANCED_FACE('',(#104),#67,.T.);
#791=ADVANCED_FACE('',(#105),#54,.T.);
#792=ADVANCED_FACE('',(#106),#68,.T.);
#793=ADVANCED_FACE('',(#107),#55,.T.);
#794=ADVANCED_FACE('',(#108),#69,.T.);
#795=CLOSED_SHELL('',(#756,#757,#758,#759,#760,#761,#762,#763,#764,#765,
#766,#767,#768,#769,#770,#771,#772,#773,#774,#775,#776,#777,#778,#779,#780,
#781,#782,#783,#784,#785,#786,#787,#788,#789,#790,#791,#792,#793,#794));
#796=DERIVED_UNIT_ELEMENT(#798,1.);
#797=DERIVED_UNIT_ELEMENT(#1818,3.);
#798=(
MASS_UNIT()
NAMED_UNIT(*)
SI_UNIT(.KILO.,.GRAM.)
);
#799=DERIVED_UNIT((#796,#797));
#800=MEASURE_REPRESENTATION_ITEM('density measure',
POSITIVE_RATIO_MEASURE(7850.),#799);
#801=PROPERTY_DEFINITION_REPRESENTATION(#806,#803);
#802=PROPERTY_DEFINITION_REPRESENTATION(#807,#804);
#803=REPRESENTATION('material name',(#805),#1815);
#804=REPRESENTATION('density',(#800),#1815);
#805=DESCRIPTIVE_REPRESENTATION_ITEM('Steel','Steel');
#806=PROPERTY_DEFINITION('material property','material name',#1830);
#807=PROPERTY_DEFINITION('material property','density of part',#1830);
#808=AXIS2_PLACEMENT_3D('placement',#1094,#881,#882);
#809=AXIS2_PLACEMENT_3D('placement',#1095,#883,#884);
#810=AXIS2_PLACEMENT_3D('',#1130,#887,#888);
#811=AXIS2_PLACEMENT_3D('',#1132,#889,#890);
#812=AXIS2_PLACEMENT_3D('',#1134,#891,#892);
#813=AXIS2_PLACEMENT_3D('',#1136,#893,#894);
#814=AXIS2_PLACEMENT_3D('',#1161,#899,#900);
#815=AXIS2_PLACEMENT_3D('',#1194,#903,#904);
#816=AXIS2_PLACEMENT_3D('',#1196,#905,#906);
#817=AXIS2_PLACEMENT_3D('',#1198,#907,#908);
#818=AXIS2_PLACEMENT_3D('',#1221,#913,#914);
#819=AXIS2_PLACEMENT_3D('',#1222,#915,#916);
#820=AXIS2_PLACEMENT_3D('',#1224,#917,#918);
#821=AXIS2_PLACEMENT_3D('',#1226,#920,#921);
#822=AXIS2_PLACEMENT_3D('',#1228,#922,#923);
#823=AXIS2_PLACEMENT_3D('',#1232,#925,#926);
#824=AXIS2_PLACEMENT_3D('',#1234,#927,#928);
#825=AXIS2_PLACEMENT_3D('',#1236,#929,#930);
#826=AXIS2_PLACEMENT_3D('',#1238,#931,#932);
#827=AXIS2_PLACEMENT_3D('',#1239,#933,#934);
#828=AXIS2_PLACEMENT_3D('',#1240,#935,#936);
#829=AXIS2_PLACEMENT_3D('',#1663,#938,#939);
#830=AXIS2_PLACEMENT_3D('',#1666,#940,#941);
#831=AXIS2_PLACEMENT_3D('',#1670,#943,#944);
#832=AXIS2_PLACEMENT_3D('',#1674,#946,#947);
#833=AXIS2_PLACEMENT_3D('',#1678,#949,#950);
#834=AXIS2_PLACEMENT_3D('',#1684,#953,#954);
#835=AXIS2_PLACEMENT_3D('',#1688,#956,#957);
#836=AXIS2_PLACEMENT_3D('',#1692,#959,#960);
#837=AXIS2_PLACEMENT_3D('',#1695,#962,#963);
#838=AXIS2_PLACEMENT_3D('',#1696,#964,#965);
#839=AXIS2_PLACEMENT_3D('',#1699,#966,#967);
#840=AXIS2_PLACEMENT_3D('',#1703,#969,#970);
#841=AXIS2_PLACEMENT_3D('',#1707,#972,#973);
#842=AXIS2_PLACEMENT_3D('',#1711,#975,#976);
#843=AXIS2_PLACEMENT_3D('',#1717,#979,#980);
#844=AXIS2_PLACEMENT_3D('',#1721,#982,#983);
#845=AXIS2_PLACEMENT_3D('',#1725,#985,#986);
#846=AXIS2_PLACEMENT_3D('',#1728,#988,#989);
#847=AXIS2_PLACEMENT_3D('',#1729,#990,#991);
#848=AXIS2_PLACEMENT_3D('',#1732,#994,#995);
#849=AXIS2_PLACEMENT_3D('',#1734,#997,#998);
#850=AXIS2_PLACEMENT_3D('',#1736,#1000,#1001);
#851=AXIS2_PLACEMENT_3D('',#1738,#1003,#1004);
#852=AXIS2_PLACEMENT_3D('',#1740,#1006,#1007);
#853=AXIS2_PLACEMENT_3D('',#1742,#1009,#1010);
#854=AXIS2_PLACEMENT_3D('',#1744,#1012,#1013);
#855=AXIS2_PLACEMENT_3D('',#1745,#1014,#1015);
#856=AXIS2_PLACEMENT_3D('',#1751,#1019,#1020);
#857=AXIS2_PLACEMENT_3D('',#1753,#1021,#1022);
#858=AXIS2_PLACEMENT_3D('',#1755,#1024,#1025);
#859=AXIS2_PLACEMENT_3D('',#1759,#1028,#1029);
#860=AXIS2_PLACEMENT_3D('',#1761,#1030,#1031);
#861=AXIS2_PLACEMENT_3D('',#1763,#1033,#1034);
#862=AXIS2_PLACEMENT_3D('',#1767,#1037,#1038);
#863=AXIS2_PLACEMENT_3D('',#1769,#1039,#1040);
#864=AXIS2_PLACEMENT_3D('',#1771,#1042,#1043);
#865=AXIS2_PLACEMENT_3D('',#1775,#1046,#1047);
#866=AXIS2_PLACEMENT_3D('',#1776,#1048,#1049);
#867=AXIS2_PLACEMENT_3D('',#1777,#1050,#1051);
#868=AXIS2_PLACEMENT_3D('',#1786,#1056,#1057);
#869=AXIS2_PLACEMENT_3D('',#1789,#1060,#1061);
#870=AXIS2_PLACEMENT_3D('',#1791,#1063,#1064);
#871=AXIS2_PLACEMENT_3D('',#1793,#1066,#1067);
#872=AXIS2_PLACEMENT_3D('',#1794,#1068,#1069);
#873=AXIS2_PLACEMENT_3D('',#1797,#1072,#1073);
#874=AXIS2_PLACEMENT_3D('',#1799,#1075,#1076);
#875=AXIS2_PLACEMENT_3D('',#1801,#1078,#1079);
#876=AXIS2_PLACEMENT_3D('',#1803,#1081,#1082);
#877=AXIS2_PLACEMENT_3D('',#1805,#1084,#1085);
#878=AXIS2_PLACEMENT_3D('',#1807,#1087,#1088);
#879=AXIS2_PLACEMENT_3D('',#1809,#1090,#1091);
#880=AXIS2_PLACEMENT_3D('',#1810,#1092,#1093);
#881=DIRECTION('axis',(0.,0.,1.));
#882=DIRECTION('refdir',(1.,0.,0.));
#883=DIRECTION('axis',(0.,0.,1.));
#884=DIRECTION('refdir',(1.,0.,0.));
#885=DIRECTION('',(-0.999999988373311,0.000152490582211537,5.22457893793881E-17));
#886=DIRECTION('',(-0.415763956351369,-0.900449508101933,-0.127792863486363));
#887=DIRECTION('center_axis',(-0.000152490582204123,-0.999999988373311,
-4.67237802241223E-11));
#888=DIRECTION('ref_axis',(-7.97837814719956E-23,4.67237802441605E-11,-1.));
#889=DIRECTION('center_axis',(-0.000152490582204123,-0.999999988373311,
-4.67237802241223E-11));
#890=DIRECTION('ref_axis',(-7.97837814719956E-23,4.67237802441605E-11,-1.));
#891=DIRECTION('center_axis',(-0.000152490582204123,-0.999999988373311,
-4.67237802241223E-11));
#892=DIRECTION('ref_axis',(-7.97837814719956E-23,4.67237802441605E-11,-1.));
#893=DIRECTION('center_axis',(-0.000152490582204123,-0.999999988373311,
-4.67237802241223E-11));
#894=DIRECTION('ref_axis',(-7.97837814719956E-23,4.67237802441605E-11,-1.));
#895=DIRECTION('',(0.429009743392511,-0.89885237422957,-0.0895268083657507));
#896=DIRECTION('',(-0.999999988373311,0.000152490582211537,5.22457893793881E-17));
#897=DIRECTION('',(-0.999999988373311,0.000152490582211537,5.22457893793881E-17));
#898=DIRECTION('',(7.11999420122672E-15,4.66913694942382E-11,-1.));
#899=DIRECTION('center_axis',(-0.000152490582204123,-0.999999988373311,
-4.67237802241223E-11));
#900=DIRECTION('ref_axis',(-7.97837814719956E-23,4.67237802441605E-11,-1.));
#901=DIRECTION('',(0.41511457473337,-0.901144971883823,0.124970514492164));
#902=DIRECTION('',(0.999999988373311,-0.000152490582211537,1.4355690753212E-26));
#903=DIRECTION('center_axis',(-0.000152490582204123,-0.999999988373311,
-4.67237802241223E-11));
#904=DIRECTION('ref_axis',(-7.97837814719956E-23,4.67237802441605E-11,-1.));
#905=DIRECTION('center_axis',(-0.000152490582204123,-0.999999988373311,
-4.67237802241223E-11));
#906=DIRECTION('ref_axis',(-7.97837814719956E-23,4.67237802441605E-11,-1.));
#907=DIRECTION('center_axis',(-0.000152490582204123,-0.999999988373311,
-4.67237802241223E-11));
#908=DIRECTION('ref_axis',(-7.97837814719956E-23,4.67237802441605E-11,-1.));
#909=DIRECTION('',(-0.42991170517923,-0.898705313309043,0.0866295883632235));
#910=DIRECTION('',(0.999999988373311,-0.000152490582211537,1.4355690753212E-26));
#911=DIRECTION('',(0.999999988373311,-0.000152490582211537,1.4355690753212E-26));
#912=DIRECTION('',(-7.08034337937967E-15,-4.66913695002845E-11,1.));
#913=DIRECTION('center_axis',(-0.000152490582204123,-0.999999988373311,
-4.67237802241223E-11));
#914=DIRECTION('ref_axis',(-7.97837814719956E-23,4.67237802441605E-11,-1.));
#915=DIRECTION('center_axis',(-0.000152490582204151,-0.999999988373311,
-4.67237797009176E-11));
#916=DIRECTION('ref_axis',(-7.97837814719956E-23,4.67237802441605E-11,-1.));
#917=DIRECTION('center_axis',(0.000152490582204123,0.999999988373311,4.67237802241223E-11));
#918=DIRECTION('ref_axis',(-1.57772181044202E-30,4.67237807673651E-11,-1.));
#919=DIRECTION('',(0.000152490582204151,0.999999988373311,4.67237797009176E-11));
#920=DIRECTION('center_axis',(-0.000152490582204151,-0.999999988373311,
-4.67237797009176E-11));
#921=DIRECTION('ref_axis',(-7.97837817575612E-23,4.67237802441605E-11,-1.));
#922=DIRECTION('center_axis',(-0.000152490582204123,-0.999999988373311,
-4.67237802241223E-11));
#923=DIRECTION('ref_axis',(-1.57772181044202E-30,4.67237807673651E-11,-1.));
#924=DIRECTION('',(0.000152490582204151,0.999999988373311,4.67237797009176E-11));
#925=DIRECTION('center_axis',(-0.000152490582204123,-0.999999988373311,
-4.67237802241223E-11));
#926=DIRECTION('ref_axis',(0.,4.67237807673651E-11,-1.));
#927=DIRECTION('center_axis',(-0.000152490582204123,-0.999999988373311,
-4.67237802241223E-11));
#928=DIRECTION('ref_axis',(0.,4.67237807673651E-11,-1.));
#929=DIRECTION('center_axis',(-0.000152490582204123,-0.999999988373311,
-4.67237802241223E-11));
#930=DIRECTION('ref_axis',(0.,4.67237807673651E-11,-1.));
#931=DIRECTION('center_axis',(-0.000152490582204123,-0.999999988373311,
-4.67237802241223E-11));
#932=DIRECTION('ref_axis',(0.,4.67237807673651E-11,-1.));
#933=DIRECTION('center_axis',(-0.000152490582204123,-0.999999988373311,
-4.67237802241223E-11));
#934=DIRECTION('ref_axis',(0.,4.67237807673651E-11,-1.));
#935=DIRECTION('center_axis',(-0.000152490582204123,-0.999999988373311,
-4.67237802241223E-11));
#936=DIRECTION('ref_axis',(-1.57772181044202E-30,4.67237807673651E-11,-1.));
#937=DIRECTION('',(-0.000502517899273167,-0.993028063109277,0.117877111235379));
#938=DIRECTION('center_axis',(0.000152490582211845,0.999999988373311,4.66914144813721E-11));
#939=DIRECTION('ref_axis',(-0.999999988373311,0.000152490582211845,-1.18454902125034E-30));
#940=DIRECTION('center_axis',(0.000152490582211845,0.999999988373311,4.66914144813721E-11));
#941=DIRECTION('ref_axis',(0.707106772965239,-0.000107827091735253,-0.70710678118655));
#942=DIRECTION('',(-7.08035015671196E-15,-4.66914139445519E-11,1.));
#943=DIRECTION('center_axis',(0.000152490582211845,0.999999988373311,4.66914144813721E-11));
#944=DIRECTION('ref_axis',(0.707106772965233,-0.000107827157767061,0.707106781186547));
#945=DIRECTION('',(-0.999999988373311,0.000152490582211845,5.22457893937422E-17));
#946=DIRECTION('center_axis',(0.000152490582211845,0.999999988373311,4.66914144813721E-11));
#947=DIRECTION('ref_axis',(-0.707106772965236,0.000107827091735254,0.707106781186554));
#948=DIRECTION('',(7.1200009785589E-15,4.66914139385056E-11,-1.));
#949=DIRECTION('center_axis',(0.000152490582211845,0.999999988373311,4.66914144813721E-11));
#950=DIRECTION('ref_axis',(-0.707106772965232,0.000107827157767062,-0.707106781186547));
#951=DIRECTION('',(0.999999988373311,-0.000152490582211845,1.57772181044202E-30));
#952=DIRECTION('',(-0.999999988373311,0.000152490582200094,5.22457888450712E-17));
#953=DIRECTION('center_axis',(-0.000152490582200094,-0.999999988373311,
-4.66914144813721E-11));
#954=DIRECTION('ref_axis',(-8.23022399027593E-15,-4.6691413769207E-11,1.));
#955=DIRECTION('',(-7.08035015671196E-15,-4.66914139445519E-11,1.));
#956=DIRECTION('center_axis',(-0.000152490582211845,-0.999999988373311,
-4.66914144813721E-11));
#957=DIRECTION('ref_axis',(0.999999988373311,-0.000152490582211845,-5.55111512312577E-16));
#958=DIRECTION('',(0.999999988373311,-0.000152490582211845,1.18454902125034E-30));
#959=DIRECTION('center_axis',(-0.000152490582211845,-0.999999988373311,
-4.67240968138327E-11));
#960=DIRECTION('ref_axis',(7.12498472646395E-15,4.67240962705861E-11,-1.));
#961=DIRECTION('',(7.12498472646395E-15,4.67240962705861E-11,-1.));
#962=DIRECTION('center_axis',(-0.000152490582200094,-0.999999988373311,
-4.67240968138327E-11));
#963=DIRECTION('ref_axis',(-0.999999988373311,0.000152490582200094,-6.66133814830002E-15));
#964=DIRECTION('center_axis',(0.000152490582211845,0.999999988373311,4.66914144813721E-11));
#965=DIRECTION('ref_axis',(-0.999999988373311,0.000152490582211845,-1.57772181044202E-30));
#966=DIRECTION('center_axis',(-0.000152490582211845,-0.999999988373311,
-4.66914144813721E-11));
#967=DIRECTION('ref_axis',(0.707106772965239,-0.000107827091735253,-0.70710678118655));
#968=DIRECTION('',(0.999999988373311,-0.000152490582211845,1.57772181044202E-30));
#969=DIRECTION('center_axis',(-0.000152490582211845,-0.999999988373311,
-4.66914144813721E-11));
#970=DIRECTION('ref_axis',(-0.707106772965232,0.000107827157767062,-0.707106781186547));
#971=DIRECTION('',(7.1200009785589E-15,4.66914139385055E-11,-1.));
#972=DIRECTION('center_axis',(-0.000152490582211845,-0.999999988373311,
-4.66914144813721E-11));
#973=DIRECTION('ref_axis',(-0.707106772965236,0.000107827091735254,0.707106781186554));
#974=DIRECTION('',(-0.999999988373311,0.000152490582211845,5.22457893937422E-17));
#975=DIRECTION('center_axis',(-0.000152490582211845,-0.999999988373311,
-4.66914144813721E-11));
#976=DIRECTION('ref_axis',(0.707106772965233,-0.000107827157767061,0.707106781186547));
#977=DIRECTION('',(-7.08035015671196E-15,-4.66914139445519E-11,1.));
#978=DIRECTION('',(7.12498472646395E-15,4.67240962705862E-11,-1.));
#979=DIRECTION('center_axis',(0.000152490582211845,0.999999988373311,4.67240968138327E-11));
#980=DIRECTION('ref_axis',(7.12498472646395E-15,4.67240962705862E-11,-1.));
#981=DIRECTION('',(0.999999988373311,-0.000152490582211845,1.57772181044202E-30));
#982=DIRECTION('center_axis',(0.000152490582211845,0.999999988373311,4.66914144813721E-11));
#983=DIRECTION('ref_axis',(0.999999988373311,-0.000152490582211845,-5.55111512312577E-16));
#984=DIRECTION('',(-7.08035015671196E-15,-4.66914139445519E-11,1.));
#985=DIRECTION('center_axis',(0.000152490582200094,0.999999988373311,4.66914144813721E-11));
#986=DIRECTION('ref_axis',(-8.23022399027593E-15,-4.6691413769207E-11,1.));
#987=DIRECTION('',(-0.999999988373311,0.000152490582200094,5.22457888450708E-17));
#988=DIRECTION('center_axis',(0.000152490582200094,0.999999988373311,4.67240968138327E-11));
#989=DIRECTION('ref_axis',(-0.999999988373311,0.000152490582200094,-6.66133814830002E-15));
#990=DIRECTION('center_axis',(0.000152490582214781,0.999999988373311,4.66915395236354E-11));
#991=DIRECTION('ref_axis',(0.707106772965239,-0.000107827091735253,-0.70710678118655));
#992=DIRECTION('',(-0.000152490582214781,-0.999999988373311,-4.66915395236354E-11));
#993=DIRECTION('',(0.000152490582214781,0.999999988373311,4.66915395236354E-11));
#994=DIRECTION('center_axis',(0.999999988373311,-0.000152490582214781,-3.96508224451363E-17));
#995=DIRECTION('ref_axis',(-7.08035015671196E-15,-4.66914139445519E-11,
1.));
#996=DIRECTION('',(0.000152490582214781,0.999999988373311,4.66915395236354E-11));
#997=DIRECTION('center_axis',(0.000152490582214781,0.999999988373311,4.66915395236354E-11));
#998=DIRECTION('ref_axis',(0.707106772965233,-0.000107827157767061,0.707106781186547));
#999=DIRECTION('',(-0.000152490582214781,-0.999999988373311,-4.66915395236354E-11));
#1000=DIRECTION('center_axis',(-7.06777425754023E-15,-4.66915389887344E-11,
1.));
#1001=DIRECTION('ref_axis',(-0.999999988373311,0.000152490582200094,5.22457888450708E-17));
#1002=DIRECTION('',(0.000152490582214781,0.999999988373311,4.66915395236354E-11));
#1003=DIRECTION('center_axis',(0.000152490582214781,0.999999988373311,4.66915395236354E-11));
#1004=DIRECTION('ref_axis',(-0.707106772965236,0.000107827091735254,0.707106781186554));
#1005=DIRECTION('',(-0.000152490582214781,-0.999999988373311,-4.66915395236354E-11));
#1006=DIRECTION('center_axis',(-0.999999988373311,0.000152490582214781,
1.37189222305176E-25));
#1007=DIRECTION('ref_axis',(7.12498472646395E-15,4.67240962705862E-11,-1.));
#1008=DIRECTION('',(0.000152490582214781,0.999999988373311,4.66915395236354E-11));
#1009=DIRECTION('center_axis',(-0.000152490582214781,-0.999999988373311,
-4.66915395236354E-11));
#1010=DIRECTION('ref_axis',(-0.707106772965232,0.000107827157767062,-0.707106781186547));
#1011=DIRECTION('',(-0.000152490582214781,-0.999999988373311,-4.66915395236354E-11));
#1012=DIRECTION('center_axis',(7.12002004632653E-15,4.66915389807674E-11,
-1.));
#1013=DIRECTION('ref_axis',(0.999999988373311,-0.000152490582211845,1.57772181044202E-30));
#1014=DIRECTION('center_axis',(-0.999999988373311,0.000152490582212117,
1.27164377921627E-26));
#1015=DIRECTION('ref_axis',(-7.12498472646395E-15,-4.67240962705862E-11,
1.));
#1016=DIRECTION('',(0.000152490582212117,0.999999988373311,4.66913174790307E-11));
#1017=DIRECTION('',(-7.12498472646395E-15,-4.67240962705862E-11,1.));
#1018=DIRECTION('',(0.000152490582212117,0.999999988373311,4.66913174790307E-11));
#1019=DIRECTION('center_axis',(0.000152490582212117,0.999999988373311,4.66913174790307E-11));
#1020=DIRECTION('ref_axis',(7.11998618661546E-15,4.66913169361653E-11,-1.));
#1021=DIRECTION('center_axis',(0.000152490582211845,0.999999988373311,4.67240968138327E-11));
#1022=DIRECTION('ref_axis',(7.12498472646395E-15,4.67240962705861E-11,-1.));
#1023=DIRECTION('',(0.000152490582212117,0.999999988373311,4.66913174790307E-11));
#1024=DIRECTION('center_axis',(7.11998618661547E-15,4.66913169361652E-11,
-1.));
#1025=DIRECTION('ref_axis',(-0.999999988373311,0.000152490582211845,-1.57772181044202E-30));
#1026=DIRECTION('',(-0.999999988373311,0.000152490582211845,-2.16999631189535E-30));
#1027=DIRECTION('',(0.000152490582212117,0.999999988373311,4.66913174790307E-11));
#1028=DIRECTION('center_axis',(0.000152490582212117,0.999999988373311,4.66913174790307E-11));
#1029=DIRECTION('ref_axis',(0.999999988373311,-0.000152490582212117,-5.55111512325285E-16));
#1030=DIRECTION('center_axis',(0.000152490582211845,0.999999988373311,4.66914144813721E-11));
#1031=DIRECTION('ref_axis',(0.999999988373311,-0.000152490582211845,-5.55111512312576E-16));
#1032=DIRECTION('',(0.000152490582212117,0.999999988373311,4.66913174790307E-11));
#1033=DIRECTION('center_axis',(0.999999988373311,-0.000152490582212117,
-3.96508223207503E-17));
#1034=DIRECTION('ref_axis',(7.08035015671196E-15,4.66914139445519E-11,-1.));
#1035=DIRECTION('',(7.08035015671196E-15,4.66914139445519E-11,-1.));
#1036=DIRECTION('',(0.000152490582212117,0.999999988373311,4.66913174790307E-11));
#1037=DIRECTION('center_axis',(0.000152490582212117,0.999999988373311,4.66913174790307E-11));
#1038=DIRECTION('ref_axis',(-8.23020919833241E-15,-4.66913167668667E-11,
1.));
#1039=DIRECTION('center_axis',(0.000152490582200094,0.999999988373311,4.66914144813721E-11));
#1040=DIRECTION('ref_axis',(-8.23022399027593E-15,-4.6691413769207E-11,
1.));
#1041=DIRECTION('',(0.000152490582212117,0.999999988373311,4.66913174790307E-11));
#1042=DIRECTION('center_axis',(-7.06774039782918E-15,-4.66913169441322E-11,
1.));
#1043=DIRECTION('ref_axis',(0.999999988373311,-0.000152490582200094,-5.22457888450708E-17));
#1044=DIRECTION('',(0.999999988373311,-0.000152490582200094,-5.22457888450702E-17));
#1045=DIRECTION('',(0.000152490582212117,0.999999988373311,4.66913174790307E-11));
#1046=DIRECTION('center_axis',(0.000152490582212117,0.999999988373311,4.66913174790307E-11));
#1047=DIRECTION('ref_axis',(-0.999999988373311,0.000152490582212117,-6.66133814773864E-15));
#1048=DIRECTION('center_axis',(0.000152490582200094,0.999999988373311,4.67240968138327E-11));
#1049=DIRECTION('ref_axis',(-0.999999988373311,0.000152490582200094,-6.66133814830002E-15));
#1050=DIRECTION('center_axis',(0.000152490582211845,0.999999988373311,4.66914144813721E-11));
#1051=DIRECTION('ref_axis',(-0.999999988373311,0.000152490582211845,-2.16999631189535E-30));
#1052=DIRECTION('',(7.12000097855901E-15,4.66914139385055E-11,-1.));
#1053=DIRECTION('',(0.999999988373311,-0.000152490582211845,1.57772181044202E-30));
#1054=DIRECTION('',(-7.08035015671196E-15,-4.66914139445519E-11,1.));
#1055=DIRECTION('',(-0.999999988373311,0.000152490582211845,5.22457893937422E-17));
#1056=DIRECTION('center_axis',(-7.06777425754026E-15,-4.66915389887346E-11,
1.));
#1057=DIRECTION('ref_axis',(-0.999999988373311,0.000152490582200094,5.22457888450712E-17));
#1058=DIRECTION('',(0.000152490582211229,0.999999988373311,4.66915395236356E-11));
#1059=DIRECTION('',(-0.000152490582211229,-0.999999988373311,-4.66915395236356E-11));
#1060=DIRECTION('center_axis',(-0.999999988373311,0.000152490582211229,
-2.87839567097043E-26));
#1061=DIRECTION('ref_axis',(7.12498472646395E-15,4.67240962705861E-11,-1.));
#1062=DIRECTION('',(0.000152490582211229,0.999999988373311,4.66915395236356E-11));
#1063=DIRECTION('center_axis',(7.12002004632656E-15,4.66915389807676E-11,
-1.));
#1064=DIRECTION('ref_axis',(0.999999988373311,-0.000152490582211845,1.18454902125034E-30));
#1065=DIRECTION('',(-0.000152490582211229,-0.999999988373311,-4.66915395236356E-11));
#1066=DIRECTION('center_axis',(0.999999988373311,-0.000152490582211229,
-3.96508222792799E-17));
#1067=DIRECTION('ref_axis',(-7.08035015671196E-15,-4.66914139445519E-11,
1.));
#1068=DIRECTION('center_axis',(-7.06777425754026E-15,-4.66915389887346E-11,
1.));
#1069=DIRECTION('ref_axis',(-0.999999988373311,0.000152490582200094,5.22457888450712E-17));
#1070=DIRECTION('',(-0.000152490582211229,-0.999999988373311,-4.66915395236356E-11));
#1071=DIRECTION('',(-0.000152490582211229,-0.999999988373311,-4.66915395236356E-11));
#1072=DIRECTION('center_axis',(-0.000152490582211229,-0.999999988373311,
-4.66915395236356E-11));
#1073=DIRECTION('ref_axis',(-8.23024305804349E-15,-4.6691538811469E-11,
1.));
#1074=DIRECTION('',(-0.000152490582211229,-0.999999988373311,-4.66915395236356E-11));
#1075=DIRECTION('center_axis',(0.999999988373311,-0.000152490582211229,
-3.96508222792799E-17));
#1076=DIRECTION('ref_axis',(-7.08035015671196E-15,-4.66914139445519E-11,
1.));
#1077=DIRECTION('',(-0.000152490582211229,-0.999999988373311,-4.66915395236356E-11));
#1078=DIRECTION('center_axis',(-0.000152490582211229,-0.999999988373311,
-4.66915395236356E-11));
#1079=DIRECTION('ref_axis',(0.999999988373311,-0.000152490582211229,-5.55111512283815E-16));
#1080=DIRECTION('',(-0.000152490582211229,-0.999999988373311,-4.66915395236356E-11));
#1081=DIRECTION('center_axis',(7.12002004632656E-15,4.66915389807676E-11,
-1.));
#1082=DIRECTION('ref_axis',(0.999999988373311,-0.000152490582211845,1.18454902125034E-30));
#1083=DIRECTION('',(-0.000152490582211229,-0.999999988373311,-4.66915395236356E-11));
#1084=DIRECTION('center_axis',(-0.000152490582211229,-0.999999988373311,
-4.66915395236356E-11));
#1085=DIRECTION('ref_axis',(7.12002004632658E-15,4.66915389807676E-11,-1.));
#1086=DIRECTION('',(-0.000152490582211229,-0.999999988373311,-4.66915395236356E-11));
#1087=DIRECTION('center_axis',(-0.999999988373311,0.000152490582211229,
-2.87839567097043E-26));
#1088=DIRECTION('ref_axis',(7.12498472646395E-15,4.67240962705861E-11,-1.));
#1089=DIRECTION('',(-0.000152490582211229,-0.999999988373311,-4.66915395236356E-11));
#1090=DIRECTION('center_axis',(-0.000152490582211229,-0.999999988373311,
-4.66915395236356E-11));
#1091=DIRECTION('ref_axis',(-0.999999988373311,0.000152490582211229,-6.66133814778011E-15));
#1092=DIRECTION('',(0.,0.,1.));
#1093=DIRECTION('',(1.,0.,0.));
#1094=CARTESIAN_POINT('',(0.,0.,0.));
#1095=CARTESIAN_POINT('',(0.,0.,0.));
#1096=CARTESIAN_POINT('Ctrl Pts',(-5.95073912564135,-55.0650101968464,18.2003334506583));
#1097=CARTESIAN_POINT('Ctrl Pts',(-9.85207739635134,-63.5144153776822,17.0011838336059));
#1098=CARTESIAN_POINT('Ctrl Pts',(-13.7534156670613,-71.963820558518,15.8020342165534));
#1099=CARTESIAN_POINT('Ctrl Pts',(-17.6547539377713,-80.4132257393538,14.6028845995009));
#1100=CARTESIAN_POINT('Ctrl Pts',(-9.9031200320692,-55.0644074959738,18.2003334506583));
#1101=CARTESIAN_POINT('Ctrl Pts',(-12.7079610986292,-63.5139798823408,17.6891264128291));
#1102=CARTESIAN_POINT('Ctrl Pts',(-15.5205066366519,-71.9635510938484,17.1779670533551));
#1103=CARTESIAN_POINT('Ctrl Pts',(-18.3253477032119,-80.4131234802154,16.6667600155259));
#1104=CARTESIAN_POINT('Ctrl Pts',(-17.8078818449249,-55.0632020942287,18.2003334506583));
#1105=CARTESIAN_POINT('Ctrl Pts',(-18.915612206142,-63.513033274055,18.904448330548));
#1106=CARTESIAN_POINT('Ctrl Pts',(-20.0224654543528,-71.9628645876327,19.6065353388307));
#1107=CARTESIAN_POINT('Ctrl Pts',(-21.1301958155699,-80.412695767459,20.3106502187203));
#1108=CARTESIAN_POINT('Ctrl Pts',(-29.6650245642085,-55.0613939916111,18.2003334506583));
#1109=CARTESIAN_POINT('Ctrl Pts',(-29.0587875936581,-63.5114865353414,19.4321617037873));
#1110=CARTESIAN_POINT('Ctrl Pts',(-28.4561833823227,-71.9615785251102,20.6657687744631));
#1111=CARTESIAN_POINT('Ctrl Pts',(-27.8499464117723,-80.4116710688405,21.897597027592));
#1112=CARTESIAN_POINT('Ctrl Pts',(-39.5459768302781,-55.0598872394297,18.2003334506584));
#1113=CARTESIAN_POINT('Ctrl Pts',(-37.3716008108541,-63.5102189095603,18.5948218639505));
#1114=CARTESIAN_POINT('Ctrl Pts',(-35.1948254600902,-71.9605509455662,18.9881215393772));
#1115=CARTESIAN_POINT('Ctrl Pts',(-33.0204494406662,-80.4108826156967,19.3826099526694));
#1116=CARTESIAN_POINT('Ctrl Pts',(-45.4745481899199,-55.0589831881209,18.2003334506583));
#1117=CARTESIAN_POINT('Ctrl Pts',(-41.9458597698952,-63.5095213780978,17.6854829264703));
#1118=CARTESIAN_POINT('Ctrl Pts',(-38.4218869622682,-71.9600588489884,17.1740055574453));
#1119=CARTESIAN_POINT('Ctrl Pts',(-34.8931985422435,-80.4105970389653,16.6591550332572));
#1120=CARTESIAN_POINT('Ctrl Pts',(-47.4507386431338,-55.0586818376846,18.2003334506583));
#1121=CARTESIAN_POINT('Ctrl Pts',(-43.417377503966,-63.5092969854839,17.3586417284128));
#1122=CARTESIAN_POINT('Ctrl Pts',(-39.3840163647982,-71.9599121332833,16.5169500061673));
#1123=CARTESIAN_POINT('Ctrl Pts',(-35.3506552256304,-80.4105272810826,15.6752582839218));
#1124=CARTESIAN_POINT('',(-13.6320902656642,-55.0638388631253,18.2003334506583));
#1125=CARTESIAN_POINT('',(-5.95073912564135,-55.0650101968464,18.2003334506583));
#1126=CARTESIAN_POINT('',(-16.0757390079211,-55.0634662297015,18.2003334506583));
#1127=CARTESIAN_POINT('',(-17.6547539377713,-80.4132257393538,14.6028845995009));
#1128=CARTESIAN_POINT('',(-5.95073912564135,-55.0650101968464,18.2003334506583));
#1129=CARTESIAN_POINT('',(-22.0598152707699,-80.4125540092295,19.9702268141152));
#1130=CARTESIAN_POINT('Origin',(-26.7135671501587,-80.4118443554994,11.6594977280796));
#1131=CARTESIAN_POINT('',(-26.7135671501587,-80.4118443559445,21.1844977280796));
#1132=CARTESIAN_POINT('Origin',(-26.7135671501587,-80.4118443554994,11.6594977280796));
#1133=CARTESIAN_POINT('',(-30.7096162929531,-80.411234996036,20.3057232558491));
#1134=CARTESIAN_POINT('Origin',(-26.7135671501587,-80.4118443554994,11.6594977280796));
#1135=CARTESIAN_POINT('',(-35.3506552256304,-80.4105272810826,15.6752582839218));
#1136=CARTESIAN_POINT('Origin',(-26.7135671501587,-80.4118443554994,11.6594977280796));
#1137=CARTESIAN_POINT('',(-47.4507386431338,-55.0586818376846,18.2003334506583));
#1138=CARTESIAN_POINT('',(-47.4507386431338,-55.0586818376846,18.2003334506583));
#1139=CARTESIAN_POINT('',(-41.8693874786951,-55.0595329411831,18.2003334506583));
#1140=CARTESIAN_POINT('',(-16.0757390079211,-55.0634662297015,18.2003334506583));
#1141=CARTESIAN_POINT('',(-16.0757390079211,-55.0634662297015,18.2003334506583));
#1142=CARTESIAN_POINT('Ctrl Pts',(-47.4507386431338,-55.0586818376846,18.2003334506583));
#1143=CARTESIAN_POINT('Ctrl Pts',(-43.417377503966,-63.5092969854839,17.3586417284128));
#1144=CARTESIAN_POINT('Ctrl Pts',(-39.3840163647982,-71.9599121332833,16.5169500061673));
#1145=CARTESIAN_POINT('Ctrl Pts',(-35.3506552256304,-80.4105272810826,15.6752582839218));
#1146=CARTESIAN_POINT('Ctrl Pts',(-47.4507386431338,-55.0586818374823,13.867000117325));
#1147=CARTESIAN_POINT('Ctrl Pts',(-43.7547168079504,-63.509245544248,13.7509636417949));
#1148=CARTESIAN_POINT('Ctrl Pts',(-40.0497748484815,-71.9598106112486,13.6338344175358));
#1149=CARTESIAN_POINT('Ctrl Pts',(-36.3537530132981,-80.4103743180143,13.5177979420057));
#1150=CARTESIAN_POINT('Ctrl Pts',(-47.4507386431337,-55.0586818372799,9.53366678399166));
#1151=CARTESIAN_POINT('Ctrl Pts',(-43.8060245875509,-63.5092377201203,10.0154133349566));
#1152=CARTESIAN_POINT('Ctrl Pts',(-40.1523237272263,-71.9597949733637,10.4971674726605));
#1153=CARTESIAN_POINT('Ctrl Pts',(-36.5076096716435,-80.410350856204,10.9789140236254));
#1154=CARTESIAN_POINT('Ctrl Pts',(-47.4507386431337,-55.0586818370776,5.20033345065832));
#1155=CARTESIAN_POINT('Ctrl Pts',(-43.5579525496045,-63.5092755486001,6.37225925265831));
#1156=CARTESIAN_POINT('Ctrl Pts',(-39.6651664560752,-71.9598692601225,7.54418505465829));
#1157=CARTESIAN_POINT('Ctrl Pts',(-35.772380362546,-80.410462971645,8.71611085665828));
#1158=CARTESIAN_POINT('',(-47.4507386431337,-55.0586818370776,5.20033345065833));
#1159=CARTESIAN_POINT('',(-47.4507386431338,-55.0586818375615,15.5639698142947));
#1160=CARTESIAN_POINT('',(-35.772380362546,-80.410462971645,8.71611085665829));
#1161=CARTESIAN_POINT('Origin',(-26.7135671501587,-80.4118443554994,11.6594977280796));
#1162=CARTESIAN_POINT('',(-47.4507386431337,-55.0586818370776,5.20033345065833));
#1163=CARTESIAN_POINT('Ctrl Pts',(-47.4507386431337,-55.0586818370776,5.20033345065833));
#1164=CARTESIAN_POINT('Ctrl Pts',(-43.5579525496045,-63.5092755486001,6.37225925265831));
#1165=CARTESIAN_POINT('Ctrl Pts',(-39.6651664560752,-71.9598692601225,7.5441850546583));
#1166=CARTESIAN_POINT('Ctrl Pts',(-35.772380362546,-80.410462971645,8.71611085665829));
#1167=CARTESIAN_POINT('Ctrl Pts',(-43.4983577367058,-55.0592845379502,5.20033345065833));
#1168=CARTESIAN_POINT('Ctrl Pts',(-40.7020688473266,-63.5097110439415,5.68431667343511));
#1169=CARTESIAN_POINT('Ctrl Pts',(-37.8980754864847,-71.9601387247922,6.16825221785655));
#1170=CARTESIAN_POINT('Ctrl Pts',(-35.1017865971054,-80.4105652307835,6.65223544063333));
#1171=CARTESIAN_POINT('Ctrl Pts',(-35.5935959238501,-55.0604899396953,5.20033345065833));
#1172=CARTESIAN_POINT('Ctrl Pts',(-34.4944177398138,-63.5106576522273,4.46899475571616));
#1173=CARTESIAN_POINT('Ctrl Pts',(-33.3961883198064,-71.9608252200817,3.73967219696222));
#1174=CARTESIAN_POINT('Ctrl Pts',(-32.2970101357701,-80.4109929326137,3.00833350202005));
#1175=CARTESIAN_POINT('Ctrl Pts',(-23.7364532045666,-55.0622980423129,5.20033345065832));
#1176=CARTESIAN_POINT('Ctrl Pts',(-24.3512423522977,-63.5122043909409,3.94128138247688));
#1177=CARTESIAN_POINT('Ctrl Pts',(-24.9624352628636,-71.962111287961,2.68045533538991));
#1178=CARTESIAN_POINT('Ctrl Pts',(-25.5772244105948,-80.412017636589,1.42140326720847));
#1179=CARTESIAN_POINT('Ctrl Pts',(-13.8555009384969,-55.0638047944943,5.20033345065833));
#1180=CARTESIAN_POINT('Ctrl Pts',(-16.0384291351017,-63.5134720167221,4.77862122231365));
#1181=CARTESIAN_POINT('Ctrl Pts',(-18.223785052663,-71.9631388687452,4.35810721946215));
#1182=CARTESIAN_POINT('Ctrl Pts',(-20.4067132492678,-80.412806090973,3.93639499111747));
#1183=CARTESIAN_POINT('Ctrl Pts',(-7.92692957885517,-55.0647088458031,5.20033345065833));
#1184=CARTESIAN_POINT('Ctrl Pts',(-11.4641701760607,-63.5141695481845,5.68796015979392));
#1185=CARTESIAN_POINT('Ctrl Pts',(-14.9966951608683,-71.9636309696522,6.1722137137664));
#1186=CARTESIAN_POINT('Ctrl Pts',(-18.5339357580738,-80.4130916720335,6.65984042290199));
#1187=CARTESIAN_POINT('Ctrl Pts',(-5.95073912564124,-55.0650101962394,5.20033345065833));
#1188=CARTESIAN_POINT('Ctrl Pts',(-9.99265244198979,-63.5143939407984,6.01480135785134));
#1189=CARTESIAN_POINT('Ctrl Pts',(-14.0345657583383,-71.9637776853573,6.82926926504435));
#1190=CARTESIAN_POINT('Ctrl Pts',(-18.0764790746869,-80.4131614299163,7.64373717223736));
#1191=CARTESIAN_POINT('',(-39.9728873771887,-55.0598221389841,5.20033345065833));
#1192=CARTESIAN_POINT('',(-37.3257387608539,-55.0602258042225,5.20033345065833));
#1193=CARTESIAN_POINT('',(-31.421768220576,-80.4111263987818,3.37949367221952));
#1194=CARTESIAN_POINT('Origin',(-26.7135671501587,-80.4118443554994,11.6594977280796));
#1195=CARTESIAN_POINT('',(-22.6711483714253,-80.4124607858967,3.03485425502185));
#1196=CARTESIAN_POINT('Origin',(-26.7135671501587,-80.4118443554994,11.6594977280796));
#1197=CARTESIAN_POINT('',(-18.0764790746869,-80.4131614299163,7.64373717223736));
#1198=CARTESIAN_POINT('Origin',(-26.7135671501587,-80.4118443554994,11.6594977280796));
#1199=CARTESIAN_POINT('',(-5.95073912564126,-55.0650101962394,5.20033345065833));
#1200=CARTESIAN_POINT('',(-5.95073912564126,-55.0650101962394,5.20033345065833));
#1201=CARTESIAN_POINT('',(-11.328590416002,-55.0641901245556,5.20033345065833));
#1202=CARTESIAN_POINT('',(-37.3257387608539,-55.0602258042225,5.20033345065833));
#1203=CARTESIAN_POINT('',(-37.3257387608539,-55.0602258042225,5.20033345065833));
#1204=CARTESIAN_POINT('Ctrl Pts',(-5.95073912564126,-55.0650101962394,5.20033345065833));
#1205=CARTESIAN_POINT('Ctrl Pts',(-9.9926524419898,-63.5143939407984,6.01480135785134));
#1206=CARTESIAN_POINT('Ctrl Pts',(-14.0345657583383,-71.9637776853573,6.82926926504435));
#1207=CARTESIAN_POINT('Ctrl Pts',(-18.0764790746869,-80.4131614299163,7.64373717223736));
#1208=CARTESIAN_POINT('Ctrl Pts',(-5.95073912564129,-55.0650101964417,9.53366678399166));
#1209=CARTESIAN_POINT('Ctrl Pts',(-9.65531313800542,-63.5144453820343,9.62247944446926));
#1210=CARTESIAN_POINT('Ctrl Pts',(-13.3688072746551,-71.9638792073919,9.71238485367587));
#1211=CARTESIAN_POINT('Ctrl Pts',(-17.0733812870192,-80.4133143929845,9.80119751415346));
#1212=CARTESIAN_POINT('Ctrl Pts',(-5.95073912564132,-55.0650101966441,13.867000117325));
#1213=CARTESIAN_POINT('Ctrl Pts',(-9.60400535840487,-63.514453206162,13.3580297513076));
#1214=CARTESIAN_POINT('Ctrl Pts',(-13.2662583959102,-71.9638948452769,12.8490517985512));
#1215=CARTESIAN_POINT('Ctrl Pts',(-16.9195246286738,-80.4133378547948,12.3400814325338));
#1216=CARTESIAN_POINT('Ctrl Pts',(-5.95073912564135,-55.0650101968464,18.2003334506583));
#1217=CARTESIAN_POINT('Ctrl Pts',(-9.85207739635134,-63.5144153776822,17.0011838336059));
#1218=CARTESIAN_POINT('Ctrl Pts',(-13.7534156670613,-71.963820558518,15.8020342165534));
#1219=CARTESIAN_POINT('Ctrl Pts',(-17.6547539377713,-80.4132257393538,14.6028845995009));
#1220=CARTESIAN_POINT('',(-5.95073912564128,-55.0650101963965,8.56396981429469));
#1221=CARTESIAN_POINT('Origin',(-26.7135671501587,-80.4118443554994,11.6594977280796));
#1222=CARTESIAN_POINT('Origin',(-26.7135671501587,-80.4118443554994,11.6594977280796));
#1223=CARTESIAN_POINT('',(-26.7174404109466,-105.811844060627,21.1844977268928));
#1224=CARTESIAN_POINT('Origin',(-26.7174404109466,-105.811844060182,11.6594977268928));
#1225=CARTESIAN_POINT('',(-26.7135671501587,-80.4118443559445,21.1844977280796));
#1226=CARTESIAN_POINT('Origin',(-26.7135671501587,-80.4118443554994,11.6594977280796));
#1227=CARTESIAN_POINT('',(-26.7174404109466,-105.811844060698,22.7094977268928));
#1228=CARTESIAN_POINT('Origin',(-26.7174404109466,-105.811844060182,11.6594977268928));
#1229=CARTESIAN_POINT('',(-26.7135671501587,-80.4118443560157,22.7094977280796));
#1230=CARTESIAN_POINT('',(-26.7135671501587,-80.4118443560157,22.7094977280796));
#1231=CARTESIAN_POINT('',(-31.5972854836667,-80.4110996349019,21.5717020583156));
#1232=CARTESIAN_POINT('Origin',(-26.7135671501587,-80.4118443554994,11.6594977280796));
#1233=CARTESIAN_POINT('',(-31.6542627413313,-80.4110909454816,1.7755700417931));
#1234=CARTESIAN_POINT('Origin',(-26.7135671501587,-80.4118443554994,11.6594977280796));
#1235=CARTESIAN_POINT('',(-21.7790604058596,-80.4125968208525,1.77247883337415));
#1236=CARTESIAN_POINT('Origin',(-26.7135671501587,-80.4118443554994,11.6594977280796));
#1237=CARTESIAN_POINT('',(-21.8360655946199,-80.4125881290233,21.5747626273406));
#1238=CARTESIAN_POINT('Origin',(-26.7135671501587,-80.4118443554994,11.6594977280796));
#1239=CARTESIAN_POINT('Origin',(-26.7135671501587,-80.4118443554994,11.6594977280796));
#1240=CARTESIAN_POINT('Origin',(-26.7174404109466,-105.811844060182,11.6594977268928));
#1241=CARTESIAN_POINT('Ctrl Pts',(-26.7007388843875,-55.0618460173355,19.7003334506583));
#1242=CARTESIAN_POINT('Ctrl Pts',(-26.7044041031793,-62.3047026855299,20.5600946727787));
#1243=CARTESIAN_POINT('Ctrl Pts',(-26.7086801917697,-70.7547021317566,21.5631494319191));
#1244=CARTESIAN_POINT('Ctrl Pts',(-26.71295628036,-79.2047015779833,22.5662041910595));
#1245=CARTESIAN_POINT('Ctrl Pts',(-26.7135671501587,-80.4118443560157,22.7094977280796));
#1246=CARTESIAN_POINT('Ctrl Pts',(-28.471572197132,-55.0615759819295,19.7003334506583));
#1247=CARTESIAN_POINT('Ctrl Pts',(-28.2637723218309,-62.3044648965596,20.5601708262707));
#1248=CARTESIAN_POINT('Ctrl Pts',(-28.0213517343272,-70.7545019617065,21.5630791792927));
#1249=CARTESIAN_POINT('Ctrl Pts',(-27.7789202221543,-79.2045390285193,22.5661914988109));
#1250=CARTESIAN_POINT('Ctrl Pts',(-27.7442869096041,-80.4116871809577,22.7094977280796));
#1251=CARTESIAN_POINT('Ctrl Pts',(-32.0132469852275,-55.0610359098729,19.7003407623839));
#1252=CARTESIAN_POINT('Ctrl Pts',(-31.3824986755499,-62.3039893201528,20.4771391207577));
#1253=CARTESIAN_POINT('Ctrl Pts',(-30.6466199742574,-70.7541016330112,21.3833857160357));
#1254=CARTESIAN_POINT('Ctrl Pts',(-29.9107461918222,-79.2042139451195,22.2896480529446));
#1255=CARTESIAN_POINT('Ctrl Pts',(-29.8056214735426,-80.4113728468328,22.4191144460069));
#1256=CARTESIAN_POINT('Ctrl Pts',(-37.3257382388143,-55.0602258049793,19.7003414616029));
#1257=CARTESIAN_POINT('Ctrl Pts',(-35.9918715904654,-62.3032864341683,20.1136215283975));
#1258=CARTESIAN_POINT('Ctrl Pts',(-34.4357394084772,-70.7535238279392,20.595786618179));
#1259=CARTESIAN_POINT('Ctrl Pts',(-32.8795677128607,-79.2037612277355,21.0779473626159));
#1260=CARTESIAN_POINT('Ctrl Pts',(-32.6572566048026,-80.410937999267,21.1468273737484));
#1261=CARTESIAN_POINT('Ctrl Pts',(-42.6382797013379,-55.0594156924293,19.7003682364557));
#1262=CARTESIAN_POINT('Ctrl Pts',(-40.4691308902939,-62.3026036942563,19.5391260486643));
#1263=CARTESIAN_POINT('Ctrl Pts',(-37.9383646242868,-70.7529897105165,19.3508751286808));
#1264=CARTESIAN_POINT('Ctrl Pts',(-35.4076786897713,-79.2033757145269,19.1627412851711));
#1265=CARTESIAN_POINT('Ctrl Pts',(-35.0461538879306,-80.4105737148314,19.1358675872059));
#1266=CARTESIAN_POINT('Ctrl Pts',(-46.1798965358925,-55.0588756292104,19.7003623255092));
#1267=CARTESIAN_POINT('Ctrl Pts',(-43.3305029709217,-62.302167361934,19.0454093436098));
#1268=CARTESIAN_POINT('Ctrl Pts',(-40.0059646352613,-70.752674420934,18.2811471866503));
#1269=CARTESIAN_POINT('Ctrl Pts',(-36.6816394489261,-79.2031814474305,17.5170153805865));
#1270=CARTESIAN_POINT('Ctrl Pts',(-36.2067405214309,-80.4103967362177,17.40785655027));
#1271=CARTESIAN_POINT('Ctrl Pts',(-48.0817605285588,-55.0585856128596,19.7004357256386));
#1272=CARTESIAN_POINT('Ctrl Pts',(-44.8269092502757,-62.3019391740534,18.7608583282575));
#1273=CARTESIAN_POINT('Ctrl Pts',(-41.0294713958235,-70.7525183457617,17.6646329807816));
#1274=CARTESIAN_POINT('Ctrl Pts',(-37.2321300946818,-79.2030975027462,16.5684524728054));
#1275=CARTESIAN_POINT('Ctrl Pts',(-36.6896548816346,-80.4103230962785,16.4118562399086));
#1276=CARTESIAN_POINT('Ctrl Pts',(-48.3432916521805,-55.0585457318233,19.648282558906));
#1277=CARTESIAN_POINT('Ctrl Pts',(-45.0323218412809,-62.3019078505639,18.6842406550107));
#1278=CARTESIAN_POINT('Ctrl Pts',(-41.1693653997873,-70.7524970132384,17.5594532424272));
#1279=CARTESIAN_POINT('Ctrl Pts',(-37.3065462314533,-79.2030861549798,16.4347281317208));
#1280=CARTESIAN_POINT('Ctrl Pts',(-36.7547179296367,-80.4103131747699,16.2740544810716));
#1281=CARTESIAN_POINT('Ctrl Pts',(-48.7323045677914,-55.0584864110046,19.3890191625613));
#1282=CARTESIAN_POINT('Ctrl Pts',(-45.3412972840006,-62.3018607347063,18.4294841495818));
#1283=CARTESIAN_POINT('Ctrl Pts',(-41.3849338655497,-70.7524641410655,17.3099838409665));
#1284=CARTESIAN_POINT('Ctrl Pts',(-37.4287336658496,-79.2030675225352,16.1905206348621));
#1285=CARTESIAN_POINT('Ctrl Pts',(-36.8635657852178,-80.4102965764855,16.0305981326988));
#1286=CARTESIAN_POINT('Ctrl Pts',(-48.9254610876916,-55.0584569564371,19.0277998715053));
#1287=CARTESIAN_POINT('Ctrl Pts',(-45.5042601945918,-62.301835884382,18.1111251256339));
#1288=CARTESIAN_POINT('Ctrl Pts',(-41.5130223525942,-70.7524446087647,17.0417831137554));
#1289=CARTESIAN_POINT('Ctrl Pts',(-37.5216430140637,-79.2030533547242,15.9723441192363));
#1290=CARTESIAN_POINT('Ctrl Pts',(-36.9514428652137,-80.4102831760483,15.8195649949244));
#1291=CARTESIAN_POINT('Ctrl Pts',(-48.950590921309,-55.0584531243619,18.7656919081572));
#1292=CARTESIAN_POINT('Ctrl Pts',(-45.5381695669936,-62.3018307135113,17.8833997829453));
#1293=CARTESIAN_POINT('Ctrl Pts',(-41.5569968573767,-70.7524379030581,16.8540942099662));
#1294=CARTESIAN_POINT('Ctrl Pts',(-37.5758366873004,-79.2030450906924,15.8247580836386));
#1295=CARTESIAN_POINT('Ctrl Pts',(-37.0070997949145,-80.410274688884,15.6777093961033));
#1296=CARTESIAN_POINT('Ctrl Pts',(-48.9507838713004,-55.0584530949085,18.1170022095055));
#1297=CARTESIAN_POINT('Ctrl Pts',(-45.577192785446,-62.3018247628116,17.3194161452434));
#1298=CARTESIAN_POINT('Ctrl Pts',(-41.6413227118826,-70.7524250441375,16.3889121211505));
#1299=CARTESIAN_POINT('Ctrl Pts',(-37.705464608941,-79.2030253236378,15.4583967817711));
#1300=CARTESIAN_POINT('Ctrl Pts',(-37.1431994279652,-80.410253934955,15.3254657710607));
#1301=CARTESIAN_POINT('Ctrl Pts',(-48.9506955519911,-55.0584531083218,16.9502826314515));
#1302=CARTESIAN_POINT('Ctrl Pts',(-45.6387335700085,-62.3018153783738,16.30183010282));
#1303=CARTESIAN_POINT('Ctrl Pts',(-41.7747292380962,-70.7524047008588,15.5453391595725));
#1304=CARTESIAN_POINT('Ctrl Pts',(-37.9107671178251,-79.2029940169068,14.7888161309167));
#1305=CARTESIAN_POINT('Ctrl Pts',(-37.3587734541613,-80.4102210619155,14.6807407094781));
#1306=CARTESIAN_POINT('Ctrl Pts',(-48.950746902443,-55.0584531003823,14.6170024971328));
#1307=CARTESIAN_POINT('Ctrl Pts',(-45.7274618423423,-62.3018018480522,14.2570452067413));
#1308=CARTESIAN_POINT('Ctrl Pts',(-41.9669061587712,-70.7523753956081,13.8371094216615));
#1309=CARTESIAN_POINT('Ctrl Pts',(-38.2063994153165,-79.202948935701,13.4171611628233));
#1310=CARTESIAN_POINT('Ctrl Pts',(-37.669185238633,-80.4101737269793,13.3571682810914));
#1311=CARTESIAN_POINT('Ctrl Pts',(-48.9507627798057,-55.0584530977703,10.5335500688194));
#1312=CARTESIAN_POINT('Ctrl Pts',(-45.7904429879783,-62.3017922438524,10.6611909265553));
#1313=CARTESIAN_POINT('Ctrl Pts',(-42.1034782749313,-70.7523545695047,10.8101367058503));
#1314=CARTESIAN_POINT('Ctrl Pts',(-38.4164484976628,-79.2029169050786,10.9590552216775));
#1315=CARTESIAN_POINT('Ctrl Pts',(-37.8897285323582,-80.4101400960923,10.9803286979668));
#1316=CARTESIAN_POINT('Ctrl Pts',(-48.9507089210814,-55.0584531058196,7.03380640017566));
#1317=CARTESIAN_POINT('Ctrl Pts',(-45.6823569148119,-62.3018087258167,7.57942893562639));
#1318=CARTESIAN_POINT('Ctrl Pts',(-41.8687748660378,-70.7523903594431,8.21604794066169));
#1319=CARTESIAN_POINT('Ctrl Pts',(-38.0556304059337,-79.2029719263414,8.85261546214864));
#1320=CARTESIAN_POINT('Ctrl Pts',(-37.5109050715555,-80.4101978630076,8.94355255139043));
#1321=CARTESIAN_POINT('Ctrl Pts',(-48.9508729670072,-55.058453080689,4.56921061029099));
#1322=CARTESIAN_POINT('Ctrl Pts',(-45.5344514621049,-62.3018312799054,5.4367722208724));
#1323=CARTESIAN_POINT('Ctrl Pts',(-41.5487256313133,-70.7524391638551,6.44897169014561));
#1324=CARTESIAN_POINT('Ctrl Pts',(-37.5629137422869,-79.203047060928,7.46113278807239));
#1325=CARTESIAN_POINT('Ctrl Pts',(-36.9935101581365,-80.4102767607974,7.60572638983596));
#1326=CARTESIAN_POINT('Ctrl Pts',(-48.8986173305632,-55.0584610491693,4.30795307536339));
#1327=CARTESIAN_POINT('Ctrl Pts',(-45.4810961590371,-62.3018394160761,5.20959432682425));
#1328=CARTESIAN_POINT('Ctrl Pts',(-41.4938435058917,-70.7524475328537,6.26191091259613));
#1329=CARTESIAN_POINT('Ctrl Pts',(-37.5067162399516,-79.2030556305111,7.31387913900314));
#1330=CARTESIAN_POINT('Ctrl Pts',(-36.9371293780305,-80.4102853583289,7.46415268091329));
#1331=CARTESIAN_POINT('Ctrl Pts',(-48.6026461961565,-55.0585061819596,3.86248828155052));
#1332=CARTESIAN_POINT('Ctrl Pts',(-45.2356885847223,-62.3018768384018,4.81136007407869));
#1333=CARTESIAN_POINT('Ctrl Pts',(-41.307758717799,-70.7524759090157,5.91825788993495));
#1334=CARTESIAN_POINT('Ctrl Pts',(-37.3796664190363,-79.203075004399,7.02525911917525));
#1335=CARTESIAN_POINT('Ctrl Pts',(-36.8185068171306,-80.4103034471393,7.18340441792994));
#1336=CARTESIAN_POINT('Ctrl Pts',(-48.2128796809972,-55.0585656176755,3.69938718088665));
#1337=CARTESIAN_POINT('Ctrl Pts',(-44.9300386996893,-62.301923447123,4.63547978526928));
#1338=CARTESIAN_POINT('Ctrl Pts',(-41.1001512802046,-70.7525075671861,5.72755085555103));
#1339=CARTESIAN_POINT('Ctrl Pts',(-37.2701825995715,-79.2030916996409,6.81965397772408));
#1340=CARTESIAN_POINT('Ctrl Pts',(-36.7230424360202,-80.4103180045488,6.97566941178785));
#1341=CARTESIAN_POINT('Ctrl Pts',(-47.5078042796202,-55.0586731350353,3.70081206894823));
#1342=CARTESIAN_POINT('Ctrl Pts',(-44.3752911278473,-62.3020080408993,4.53105243504648));
#1343=CARTESIAN_POINT('Ctrl Pts',(-40.7208048397021,-70.7525654139358,5.4997017744887));
#1344=CARTESIAN_POINT('Ctrl Pts',(-37.0662211088632,-79.2031228018313,6.46832026646885));
#1345=CARTESIAN_POINT('Ctrl Pts',(-36.5441355835677,-80.410345286142,6.60669366081855));
#1346=CARTESIAN_POINT('Ctrl Pts',(-46.6225994195551,-55.0588081204413,3.70028810293985));
#1347=CARTESIAN_POINT('Ctrl Pts',(-43.6741185635806,-62.302114963107,4.40049652365004));
#1348=CARTESIAN_POINT('Ctrl Pts',(-40.2343577764294,-70.7526395925193,5.2172385280587));
#1349=CARTESIAN_POINT('Ctrl Pts',(-36.7944812041409,-79.2031642395878,6.03412603442937));
#1350=CARTESIAN_POINT('Ctrl Pts',(-36.3030677281451,-80.4103820466988,6.15082743788107));
#1351=CARTESIAN_POINT('Ctrl Pts',(-44.8516649193627,-55.0590781712775,3.70054488415871));
#1352=CARTESIAN_POINT('Ctrl Pts',(-42.2535135356273,-62.3023315919857,4.1504638068693));
#1353=CARTESIAN_POINT('Ctrl Pts',(-39.2225167995506,-70.7527938887154,4.67520524651125));
#1354=CARTESIAN_POINT('Ctrl Pts',(-36.1913641066074,-79.2032562092272,5.20008885049006));
#1355=CARTESIAN_POINT('Ctrl Pts',(-35.7583388759848,-80.4104651126786,5.27507533760849));
#1356=CARTESIAN_POINT('Ctrl Pts',(-41.7528042499231,-55.0595507183506,3.70031734390495));
#1357=CARTESIAN_POINT('Ctrl Pts',(-39.722864817881,-62.3027174920674,3.74247441868784));
#1358=CARTESIAN_POINT('Ctrl Pts',(-37.3545928263274,-70.7530787294917,3.79171064336076));
#1359=CARTESIAN_POINT('Ctrl Pts',(-34.9863289160643,-79.2034399656836,3.84090094167939));
#1360=CARTESIAN_POINT('Ctrl Pts',(-34.6480056773907,-80.4106344279698,3.84792712080987));
#1361=CARTESIAN_POINT('Ctrl Pts',(-37.3256697315362,-55.0602258146788,3.7004318204473));
#1362=CARTESIAN_POINT('Ctrl Pts',(-35.9918070286506,-62.3032864432262,3.26383218550181));
#1363=CARTESIAN_POINT('Ctrl Pts',(-34.4358581744659,-70.7535238089948,2.75418492978004));
#1364=CARTESIAN_POINT('Ctrl Pts',(-32.8797148499022,-79.2037612044183,2.2447813177658));
#1365=CARTESIAN_POINT('Ctrl Pts',(-32.6574043994213,-80.4109379758429,2.17201471194155));
#1366=CARTESIAN_POINT('Ctrl Pts',(-32.013226619387,-55.0610359122313,3.70035129008663));
#1367=CARTESIAN_POINT('Ctrl Pts',(-31.3824806627733,-62.3039893220786,2.90018442243892));
#1368=CARTESIAN_POINT('Ctrl Pts',(-30.6466091179329,-70.7541016337595,1.96668930727655));
#1369=CARTESIAN_POINT('Ctrl Pts',(-29.9107386673712,-79.2042139452736,1.03316566989598));
#1370=CARTESIAN_POINT('Ctrl Pts',(-29.8056143412689,-80.4113728469148,0.899804525288026));
#1371=CARTESIAN_POINT('Ctrl Pts',(-26.7006660933772,-55.0618460276884,3.70033388727421));
#1372=CARTESIAN_POINT('Ctrl Pts',(-26.7043347607867,-62.3047026952733,2.77573568199355));
#1373=CARTESIAN_POINT('Ctrl Pts',(-26.7087105373015,-70.7547021262012,1.69702273065715));
#1374=CARTESIAN_POINT('Ctrl Pts',(-26.7130033713881,-79.2047015697769,0.618322823688475));
#1375=CARTESIAN_POINT('Ctrl Pts',(-26.7136148159563,-80.4118443477077,0.464223122808365));
#1376=CARTESIAN_POINT('Ctrl Pts',(-21.3882524633991,-55.0626561207452,3.70036645562664));
#1377=CARTESIAN_POINT('Ctrl Pts',(-22.0263203858878,-62.3054160484231,2.90019290750792));
#1378=CARTESIAN_POINT('Ctrl Pts',(-22.7707151245073,-70.7553026334339,1.96654420636806));
#1379=CARTESIAN_POINT('Ctrl Pts',(-23.5151253285787,-79.2051892160865,1.03299338669854));
#1380=CARTESIAN_POINT('Ctrl Pts',(-23.6214699823269,-80.4123158706995,0.899631128678751));
#1381=CARTESIAN_POINT('Ctrl Pts',(-16.0755146132945,-55.0634662632426,3.70018301556783));
#1382=CARTESIAN_POINT('Ctrl Pts',(-17.4167277658642,-62.3061189679106,3.26359818070727));
#1383=CARTESIAN_POINT('Ctrl Pts',(-18.9816648169517,-70.755880427965,2.75435396708233));
#1384=CARTESIAN_POINT('Ctrl Pts',(-20.5464385460607,-79.2056419129243,2.24501892481298));
#1385=CARTESIAN_POINT('Ctrl Pts',(-20.769974071489,-80.4127506970357,2.17225478566955));
#1386=CARTESIAN_POINT('Ctrl Pts',(-10.7634535450781,-55.0642763025371,3.70053953398461));
#1387=CARTESIAN_POINT('Ctrl Pts',(-12.9399014776006,-62.3068016417926,3.8384099770825));
#1388=CARTESIAN_POINT('Ctrl Pts',(-15.4791434538161,-70.7564145295512,3.99928477521789));
#1389=CARTESIAN_POINT('Ctrl Pts',(-18.0183397196967,-79.2060274242802,4.16013707621769));
#1390=CARTESIAN_POINT('Ctrl Pts',(-18.3810810417838,-80.4131149808228,4.18311548340067));
#1391=CARTESIAN_POINT('Ctrl Pts',(-7.22095667680875,-55.0648164999533,3.69988260603877));
#1392=CARTESIAN_POINT('Ctrl Pts',(-10.0777394713106,-62.3072380945715,4.33155847261215));
#1393=CARTESIAN_POINT('Ctrl Pts',(-13.4112322339049,-70.7567298665907,5.06883179729299));
#1394=CARTESIAN_POINT('Ctrl Pts',(-16.7442225602474,-79.2062217152268,5.80582928427567));
#1395=CARTESIAN_POINT('Ctrl Pts',(-17.2203530259977,-80.4132919809965,5.91110859537123));
#1396=CARTESIAN_POINT('Ctrl Pts',(-5.32096111549754,-55.0651062313861,3.70130791551504));
#1397=CARTESIAN_POINT('Ctrl Pts',(-8.58299828938594,-62.3074660285406,4.61743007098413));
#1398=CARTESIAN_POINT('Ctrl Pts',(-12.3881524849365,-70.756885876648,5.68569527383512));
#1399=CARTESIAN_POINT('Ctrl Pts',(-16.1937886017387,-79.206305651267,6.75443211331903));
#1400=CARTESIAN_POINT('Ctrl Pts',(-16.7374614640534,-80.4133656174594,6.90711913923054));
#1401=CARTESIAN_POINT('Ctrl Pts',(-4.85921066262658,-55.0651766439864,3.78932697276856));
#1402=CARTESIAN_POINT('Ctrl Pts',(-8.2207663805094,-62.3075212655021,4.74934904165937));
#1403=CARTESIAN_POINT('Ctrl Pts',(-12.1416492296468,-70.7569234660819,5.86837552538712));
#1404=CARTESIAN_POINT('Ctrl Pts',(-16.0633402696402,-79.2063255434202,6.98826838371973));
#1405=CARTESIAN_POINT('Ctrl Pts',(-16.623599555954,-80.4133829803395,7.14827206186819));
#1406=CARTESIAN_POINT('Ctrl Pts',(-4.48603004792798,-55.0652335505373,4.23966922912301));
#1407=CARTESIAN_POINT('Ctrl Pts',(-7.91961429495057,-62.3075671883782,5.15076926717959));
#1408=CARTESIAN_POINT('Ctrl Pts',(-11.925399192796,-70.7569564421924,6.21368696377685));
#1409=CARTESIAN_POINT('Ctrl Pts',(-15.9312390509174,-79.2063456876257,7.27663270634951));
#1410=CARTESIAN_POINT('Ctrl Pts',(-16.5035030920878,-80.4134012939325,7.42848271269227));
#1411=CARTESIAN_POINT('Ctrl Pts',(-4.45104304838029,-55.0652388857437,4.63506902639368));
#1412=CARTESIAN_POINT('Ctrl Pts',(-7.87069535140401,-62.3075746480725,5.49394042837086));
#1413=CARTESIAN_POINT('Ctrl Pts',(-11.8604588436366,-70.7569663449974,6.49608704983702));
#1414=CARTESIAN_POINT('Ctrl Pts',(-15.8500756903584,-79.2063580642843,7.49812097186006));
#1415=CARTESIAN_POINT('Ctrl Pts',(-16.4200177408624,-80.4134140246724,7.64126620552293));
#1416=CARTESIAN_POINT('Ctrl Pts',(-4.45027024783182,-55.0652390036188,5.28328175174932));
#1417=CARTESIAN_POINT('Ctrl Pts',(-7.83124108979692,-62.3075806645022,6.05757577227199));
#1418=CARTESIAN_POINT('Ctrl Pts',(-11.7759282745673,-70.7569792351349,6.96109475684381));
#1419=CARTESIAN_POINT('Ctrl Pts',(-15.7204236738422,-79.2063778350131,7.86446118120611));
#1420=CARTESIAN_POINT('Ctrl Pts',(-16.2839188141698,-80.4134347784937,7.99351018462656));
#1421=CARTESIAN_POINT('Ctrl Pts',(-4.4506940800742,-55.0652389390428,6.45028418938125));
#1422=CARTESIAN_POINT('Ctrl Pts',(-7.76996977738825,-62.3075900078479,7.07538755902669));
#1423=CARTESIAN_POINT('Ctrl Pts',(-11.642624810845,-70.7569995626973,7.80475541680485));
#1424=CARTESIAN_POINT('Ctrl Pts',(-15.5151352959067,-79.2064091395889,8.53405339921191));
#1425=CARTESIAN_POINT('Ctrl Pts',(-16.0683479121257,-80.4134676510564,8.63823729415282));
#1426=CARTESIAN_POINT('Ctrl Pts',(-4.45049393717164,-55.0652389696716,8.78344639093502));
#1427=CARTESIAN_POINT('Ctrl Pts',(-7.68111741196551,-62.3076035570924,9.12007587573132));
#1428=CARTESIAN_POINT('Ctrl Pts',(-11.4504099971912,-70.7570288737261,9.5129516779571));
#1429=CARTESIAN_POINT('Ctrl Pts',(-15.219501552691,-79.206454221015,9.90570488164059));
#1430=CARTESIAN_POINT('Ctrl Pts',(-15.7579387984899,-80.4135149855852,9.9618097957733));
#1431=CARTESIAN_POINT('Ctrl Pts',(-4.45065115199945,-55.0652389458884,12.8670509572977));
#1432=CARTESIAN_POINT('Ctrl Pts',(-7.61829345915312,-62.3076131373215,12.716068567186));
#1433=CARTESIAN_POINT('Ctrl Pts',(-11.3138771352899,-70.7570496938432,12.5399574436182));
#1434=CARTESIAN_POINT('Ctrl Pts',(-15.0094599578889,-79.2064862504952,12.3638159761194));
#1435=CARTESIAN_POINT('Ctrl Pts',(-15.5374003424145,-80.4135486157341,12.3386522444341));
#1436=CARTESIAN_POINT('Ctrl Pts',(-4.45068230572042,-55.0652389413007,16.3667922094466));
#1437=CARTESIAN_POINT('Ctrl Pts',(-7.72636914655893,-62.3075966569403,15.7978387445451));
#1438=CARTESIAN_POINT('Ctrl Pts',(-11.5485753946289,-70.7570139046891,15.1340297328183));
#1439=CARTESIAN_POINT('Ctrl Pts',(-15.3702860575146,-79.2064312280104,14.4702467049101));
#1440=CARTESIAN_POINT('Ctrl Pts',(-15.9162338643211,-80.4134908472836,14.3754211274265));
#1441=CARTESIAN_POINT('Ctrl Pts',(-4.45055591816325,-55.0652389606885,18.8314259363818));
#1442=CARTESIAN_POINT('Ctrl Pts',(-7.87430730094063,-62.3075740978646,17.9405291886041));
#1443=CARTESIAN_POINT('Ctrl Pts',(-11.8686373674844,-70.7569650983342,16.9011117105587));
#1444=CARTESIAN_POINT('Ctrl Pts',(-15.8630077906342,-79.2063560926503,15.861727126107));
#1445=CARTESIAN_POINT('Ctrl Pts',(-16.4336330210971,-80.4134119488463,15.7132443348107));
#1446=CARTESIAN_POINT('Ctrl Pts',(-4.50281115690619,-55.0652309922688,19.092683159645));
#1447=CARTESIAN_POINT('Ctrl Pts',(-7.92766311367965,-62.3075659616161,18.1677072639676));
#1448=CARTESIAN_POINT('Ctrl Pts',(-11.9235186026106,-70.7569567294714,17.0881719837861));
#1449=CARTESIAN_POINT('Ctrl Pts',(-15.9192051343183,-79.2063475230914,16.0089806783302));
#1450=CARTESIAN_POINT('Ctrl Pts',(-16.4900137937806,-80.4134033513159,15.8548180290506));
#1451=CARTESIAN_POINT('Ctrl Pts',(-4.79878308404544,-55.0651858593576,19.5381488799767));
#1452=CARTESIAN_POINT('Ctrl Pts',(-8.17307085575246,-62.3075285392648,18.5659425986818));
#1453=CARTESIAN_POINT('Ctrl Pts',(-12.1096042770994,-70.7569283531743,17.4318247468001));
#1454=CARTESIAN_POINT('Ctrl Pts',(-16.0462553050275,-79.2063281491501,16.2976004173338));
#1455=CARTESIAN_POINT('Ctrl Pts',(-16.608636600312,-80.413385262468,16.1355660371179));
#1456=CARTESIAN_POINT('Ctrl Pts',(-5.18854978204113,-55.0651264236138,19.7012502490325));
#1457=CARTESIAN_POINT('Ctrl Pts',(-8.4787213062655,-62.3074819304573,18.7418223702697));
#1458=CARTESIAN_POINT('Ctrl Pts',(-12.3172113179471,-70.7568966950643,17.6225325585675));
#1459=CARTESIAN_POINT('Ctrl Pts',(-16.1557389868324,-79.2063114539292,16.5032057136734));
#1460=CARTESIAN_POINT('Ctrl Pts',(-16.7041009075365,-80.4133707050698,16.343301067213));
#1461=CARTESIAN_POINT('Ctrl Pts',(-5.89362604097105,-55.0650189061233,19.6998271309807));
#1462=CARTESIAN_POINT('Ctrl Pts',(-9.03346949761883,-62.3073973365866,18.8462538506789));
#1463=CARTESIAN_POINT('Ctrl Pts',(-12.6965591712527,-70.7568388480993,17.8503782983879));
#1464=CARTESIAN_POINT('Ctrl Pts',(-16.3597017550583,-79.206280351544,16.8545374774416));
#1465=CARTESIAN_POINT('Ctrl Pts',(-16.8830089978329,-80.4133434232879,16.712275264058));
#1466=CARTESIAN_POINT('Ctrl Pts',(-6.77883483379108,-55.0648839201176,19.7003539413293));
#1467=CARTESIAN_POINT('Ctrl Pts',(-9.73464636696533,-62.3072904137225,18.9768074342874));
#1468=CARTESIAN_POINT('Ctrl Pts',(-13.1829997604163,-70.7567646705031,18.1328525587204));
#1469=CARTESIAN_POINT('Ctrl Pts',(-16.6314341287954,-79.2062389149361,17.2887392659627));
#1470=CARTESIAN_POINT('Ctrl Pts',(-17.1240693843244,-80.4133066638702,17.1681481814558));
#1471=CARTESIAN_POINT('Ctrl Pts',(-8.54976768288163,-55.0646138695333,19.7001102892494));
#1472=CARTESIAN_POINT('Ctrl Pts',(-11.1552488284867,-62.3070737852353,19.2268617826395));
#1473=CARTESIAN_POINT('Ctrl Pts',(-14.1948704481734,-70.7566103697764,18.6748478609916));
#1474=CARTESIAN_POINT('Ctrl Pts',(-17.2345843037887,-79.2061469402527,18.1227391435197));
#1475=CARTESIAN_POINT('Ctrl Pts',(-17.6688311613895,-80.4132235928697,18.0438643924181));
#1476=CARTESIAN_POINT('Ctrl Pts',(-11.6486442986067,-55.0641413200287,19.7003266365257));
#1477=CARTESIAN_POINT('Ctrl Pts',(-13.685918946331,-62.3066878818903,19.6348218520435));
#1478=CARTESIAN_POINT('Ctrl Pts',(-16.0627063733504,-70.7563255424269,19.5584417910425));
#1479=CARTESIAN_POINT('Ctrl Pts',(-18.4395224077567,-79.2059631986013,19.4820251528635));
#1480=CARTESIAN_POINT('Ctrl Pts',(-18.7790681823774,-80.4130542922449,19.4711076887831));
#1481=CARTESIAN_POINT('Ctrl Pts',(-16.0757694840296,-55.063466225124,19.7002384809814));
#1482=CARTESIAN_POINT('Ctrl Pts',(-17.4169578524224,-62.3061189336113,20.1135244806642));
#1483=CARTESIAN_POINT('Ctrl Pts',(-18.9815640404936,-70.7558804441655,20.5957705167869));
#1484=CARTESIAN_POINT('Ctrl Pts',(-20.5462686996495,-79.2056419397038,21.0779480272173));
#1485=CARTESIAN_POINT('Ctrl Pts',(-20.7698000943816,-80.4127507244517,21.1468290271644));
#1486=CARTESIAN_POINT('Ctrl Pts',(-21.3882343383887,-55.062656124256,19.700335109797));
#1487=CARTESIAN_POINT('Ctrl Pts',(-22.0263192581741,-62.3054160494158,20.4771295534881));
#1488=CARTESIAN_POINT('Ctrl Pts',(-22.7707565680457,-70.755302628021,21.3833635176483));
#1489=CARTESIAN_POINT('Ctrl Pts',(-23.5151896265563,-79.2051892072746,22.2896202150245));
#1490=CARTESIAN_POINT('Ctrl Pts',(-23.6215371131872,-80.4123158614679,22.4190859556397));
#1491=CARTESIAN_POINT('Ctrl Pts',(-24.9299055716431,-55.0621160527415,19.7003334506583));
#1492=CARTESIAN_POINT('Ctrl Pts',(-25.1450317996096,-62.3049404751231,20.5601733337361));
#1493=CARTESIAN_POINT('Ctrl Pts',(-25.3960124176043,-70.754902301232,21.5630768661219));
#1494=CARTESIAN_POINT('Ctrl Pts',(-25.6469930193855,-79.2048641273435,22.5661910809));
#1495=CARTESIAN_POINT('Ctrl Pts',(-25.6828473907132,-80.4120015310738,22.7094977280796));
#1496=CARTESIAN_POINT('Ctrl Pts',(-26.7007388843875,-55.0618460173355,19.7003334506583));
#1497=CARTESIAN_POINT('Ctrl Pts',(-26.7044041031793,-62.3047026855299,20.5600946727787));
#1498=CARTESIAN_POINT('Ctrl Pts',(-26.7086801917697,-70.7547021317566,21.5631494319191));
#1499=CARTESIAN_POINT('Ctrl Pts',(-26.71295628036,-79.2047015779833,22.5662041910595));
#1500=CARTESIAN_POINT('Ctrl Pts',(-26.7135671501587,-80.4118443560157,22.7094977280796));
#1501=CARTESIAN_POINT('',(-26.7007388843875,-55.0618460173355,19.7003334506583));
#1502=CARTESIAN_POINT('',(-41.0504934255083,-55.0596578148855,19.7003334506583));
#1503=CARTESIAN_POINT('Ctrl Pts',(-26.7007388843875,-55.0618460173355,19.7003334506583));
#1504=CARTESIAN_POINT('Ctrl Pts',(-28.471572197132,-55.0615759819296,19.7003334506583));
#1505=CARTESIAN_POINT('Ctrl Pts',(-30.2424095911797,-55.0613059459012,19.7003371065211));
#1506=CARTESIAN_POINT('Ctrl Pts',(-32.0132434971348,-55.0610359104048,19.700339050989));
#1507=CARTESIAN_POINT('Ctrl Pts',(-33.7840774030898,-55.0607658749084,19.7003409954569));
#1508=CARTESIAN_POINT('Ctrl Pts',(-35.554907820952,-55.0604958399438,19.7003412285299));
#1509=CARTESIAN_POINT('Ctrl Pts',(-37.3257466069704,-55.0602258037032,19.7003458075419));
#1510=CARTESIAN_POINT('Ctrl Pts',(-38.5673353326667,-55.0600364731134,19.7003490180259));
#1511=CARTESIAN_POINT('Ctrl Pts',(-39.8089281720122,-55.0598471418963,19.7003543649026));
#1512=CARTESIAN_POINT('Ctrl Pts',(-41.0505155651914,-55.0596578115097,19.7003583029039));
#1513=CARTESIAN_POINT('',(-47.9507386373205,-55.058605592464,19.7003334506583));
#1514=CARTESIAN_POINT('Ctrl Pts',(-41.0505155651914,-55.0596578115097,19.7003583029039));
#1515=CARTESIAN_POINT('Ctrl Pts',(-41.5797650575035,-55.0595771059456,19.7003599815494));
#1516=CARTESIAN_POINT('Ctrl Pts',(-42.1090135602213,-55.0594964005323,19.7003614041956));
#1517=CARTESIAN_POINT('Ctrl Pts',(-42.6382603328893,-55.0594156953829,19.7003622962436));
#1518=CARTESIAN_POINT('Ctrl Pts',(-44.4090881186152,-55.0591456608199,19.7003652809825));
#1519=CARTESIAN_POINT('Ctrl Pts',(-46.1798965358925,-55.0588756292104,19.7003623255092));
#1520=CARTESIAN_POINT('Ctrl Pts',(-47.9508518200736,-55.058605575205,19.7004306733761));
#1521=CARTESIAN_POINT('',(-48.9507386256938,-55.0584531018351,18.7003334506583));
#1522=CARTESIAN_POINT('Ctrl Pts',(-47.9508518200736,-55.058605575205,19.7004306733761));
#1523=CARTESIAN_POINT('Ctrl Pts',(-48.0817605285588,-55.0585856128596,19.7004357256386));
#1524=CARTESIAN_POINT('Ctrl Pts',(-48.2125260903696,-55.0585656723415,19.6743591422723));
#1525=CARTESIAN_POINT('Ctrl Pts',(-48.3334821449338,-55.0585472276797,19.6242832225399));
#1526=CARTESIAN_POINT('Ctrl Pts',(-48.4544381994979,-55.058528783018,19.5742073028075));
#1527=CARTESIAN_POINT('Ctrl Pts',(-48.5655847468153,-55.0585118342126,19.500132046709));
#1528=CARTESIAN_POINT('Ctrl Pts',(-48.6580268778591,-55.0584977376537,19.4075243209091));
#1529=CARTESIAN_POINT('Ctrl Pts',(-48.7966900744248,-55.0584765928154,19.2686127322093));
#1530=CARTESIAN_POINT('Ctrl Pts',(-48.8932683343749,-55.0584618655317,19.0880030866813));
#1531=CARTESIAN_POINT('Ctrl Pts',(-48.9315484307722,-55.0584560281685,18.895414945916));
#1532=CARTESIAN_POINT('Ctrl Pts',(-48.9443084629046,-55.0584540823807,18.8312188989942));
#1533=CARTESIAN_POINT('Ctrl Pts',(-48.950590921309,-55.0584531243619,18.7656919081572));
#1534=CARTESIAN_POINT('Ctrl Pts',(-48.9506103862825,-55.0584531213906,18.7002514917208));
#1535=CARTESIAN_POINT('',(-48.9507386256937,-55.058453101181,4.70033345065833));
#1536=CARTESIAN_POINT('Ctrl Pts',(-48.9506103862825,-55.0584531213906,18.7002514917208));
#1537=CARTESIAN_POINT('Ctrl Pts',(-48.9507838713004,-55.0584530949085,18.1170022095055));
#1538=CARTESIAN_POINT('Ctrl Pts',(-48.9507397116457,-55.0584531016152,17.5336424204785));
#1539=CARTESIAN_POINT('Ctrl Pts',(-48.9507240506249,-55.0584531039761,16.9503025091752));
#1540=CARTESIAN_POINT('Ctrl Pts',(-48.9507083896041,-55.0584531063369,16.3669625978718));
#1541=CARTESIAN_POINT('Ctrl Pts',(-48.9507212272171,-55.0584531043521,15.7836425642922));
#1542=CARTESIAN_POINT('Ctrl Pts',(-48.9507305416906,-55.0584531029044,15.2003124262717));
#1543=CARTESIAN_POINT('Ctrl Pts',(-48.9507491706377,-55.0584531000092,14.0336521502308));
#1544=CARTESIAN_POINT('Ctrl Pts',(-48.950753707027,-55.0584530992629,12.866951456427));
#1545=CARTESIAN_POINT('Ctrl Pts',(-48.9507507469839,-55.0584530996598,11.7002905862641));
#1546=CARTESIAN_POINT('Ctrl Pts',(-48.9507448268976,-55.0584531004535,9.36696884593814));
#1547=CARTESIAN_POINT('Ctrl Pts',(-48.9507089210814,-55.0584531058197,7.03380640017565));
#1548=CARTESIAN_POINT('Ctrl Pts',(-48.9508642529119,-55.058453082024,4.70012957408896));
#1549=CARTESIAN_POINT('',(-47.9507386373204,-55.0586055917165,3.70033345065832));
#1550=CARTESIAN_POINT('Ctrl Pts',(-48.9508642529119,-55.058453082024,4.70012957408897));
#1551=CARTESIAN_POINT('Ctrl Pts',(-48.9508729670072,-55.058453080689,4.56921061029099));
#1552=CARTESIAN_POINT('Ctrl Pts',(-48.9247451487852,-55.0584570649292,4.43858184282718));
#1553=CARTESIAN_POINT('Ctrl Pts',(-48.8746848478734,-55.058464698648,4.31758435986868));
#1554=CARTESIAN_POINT('Ctrl Pts',(-48.8246245469615,-55.0584723323669,4.19658687691017));
#1555=CARTESIAN_POINT('Ctrl Pts',(-48.7506317633599,-55.0584836155645,4.08522067845696));
#1556=CARTESIAN_POINT('Ctrl Pts',(-48.6579958503855,-55.0584977416646,3.99285420163661));
#1557=CARTESIAN_POINT('Ctrl Pts',(-48.4727240244367,-55.0585259938649,3.8081212479959));
#1558=CARTESIAN_POINT('Ctrl Pts',(-48.2128796809972,-55.0585656176755,3.69938718088664));
#1559=CARTESIAN_POINT('Ctrl Pts',(-47.9508693397393,-55.0586055717855,3.69991667802489));
#1560=CARTESIAN_POINT('',(-41.2539076230537,-55.0596267953887,3.70033345065833));
#1561=CARTESIAN_POINT('Ctrl Pts',(-47.9508693397393,-55.0586055717855,3.69991667802488));
#1562=CARTESIAN_POINT('Ctrl Pts',(-47.5078042796202,-55.0586731350353,3.70081206894823));
#1563=CARTESIAN_POINT('Ctrl Pts',(-47.0652018495876,-55.0587406277383,3.70055008594404));
#1564=CARTESIAN_POINT('Ctrl Pts',(-46.6225338220473,-55.0588081304443,3.7004511920943));
#1565=CARTESIAN_POINT('Ctrl Pts',(-46.179865794507,-55.0588756331504,3.70035229824456));
#1566=CARTESIAN_POINT('Ctrl Pts',(-45.7371321694589,-55.0589431458594,3.70041649354928));
#1567=CARTESIAN_POINT('Ctrl Pts',(-45.294411625644,-55.0590106565737,3.70044845516891));
#1568=CARTESIAN_POINT('Ctrl Pts',(-44.4089705380142,-55.0591456780022,3.70051237840818));
#1569=CARTESIAN_POINT('Ctrl Pts',(-43.5235817753172,-55.0592806914517,3.7004473669071));
#1570=CARTESIAN_POINT('Ctrl Pts',(-42.63818029896,-55.0594157068399,3.70041165767587));
#1571=CARTESIAN_POINT('Ctrl Pts',(-42.1767445181646,-55.0594860714515,3.70039304745505));
#1572=CARTESIAN_POINT('Ctrl Pts',(-41.7153052842414,-55.0595564365898,3.70038239595587));
#1573=CARTESIAN_POINT('Ctrl Pts',(-41.2538638459,-55.0596268020642,3.70037698670559));
#1574=CARTESIAN_POINT('',(-12.1475701457211,-55.0640652377883,3.70033345065832));
#1575=CARTESIAN_POINT('Ctrl Pts',(-41.2538638459,-55.0596268020642,3.70037698670559));
#1576=CARTESIAN_POINT('Ctrl Pts',(-39.9444806201653,-55.059826470677,3.70036163745217));
#1577=CARTESIAN_POINT('Ctrl Pts',(-38.6350796445939,-55.0600261419964,3.700388498456));
#1578=CARTESIAN_POINT('Ctrl Pts',(-37.3256894498554,-55.0602258116719,3.70039550341205));
#1579=CARTESIAN_POINT('Ctrl Pts',(-35.5548553608198,-55.0604958471963,3.70040497699374));
#1580=CARTESIAN_POINT('Ctrl Pts',(-33.7840409901034,-55.0607658797138,3.70037813354019));
#1581=CARTESIAN_POINT('Ctrl Pts',(-32.0132070504102,-55.0610359152154,3.70036181134467));
#1582=CARTESIAN_POINT('Ctrl Pts',(-30.2423731107171,-55.061305950717,3.70034548914916));
#1583=CARTESIAN_POINT('Ctrl Pts',(-28.4715196020471,-55.0615759892027,3.70033968821169));
#1584=CARTESIAN_POINT('Ctrl Pts',(-26.7006905760491,-55.061846023955,3.70034221580168));
#1585=CARTESIAN_POINT('Ctrl Pts',(-24.9298615500512,-55.0621160587073,3.70034474339169));
#1586=CARTESIAN_POINT('Ctrl Pts',(-23.1590570067251,-55.0623860897263,3.70035559950916));
#1587=CARTESIAN_POINT('Ctrl Pts',(-21.3881984267113,-55.0626561289853,3.70033045422476));
#1588=CARTESIAN_POINT('Ctrl Pts',(-19.6173398466976,-55.0629261682443,3.70030530894037));
#1589=CARTESIAN_POINT('Ctrl Pts',(-17.8464272299961,-55.0631962157435,3.7002441622541));
#1590=CARTESIAN_POINT('Ctrl Pts',(-16.0756274102759,-55.0634662460421,3.7002730086471));
#1591=CARTESIAN_POINT('Ctrl Pts',(-14.7662625549556,-55.0636659118536,3.70029433824786));
#1592=CARTESIAN_POINT('Ctrl Pts',(-13.4569593704802,-55.0638655682608,3.700364870843));
#1593=CARTESIAN_POINT('Ctrl Pts',(-12.1475587747459,-55.0640652395223,3.70035780863017));
#1594=CARTESIAN_POINT('',(-5.45073913145458,-55.0650864414605,3.70033345065832));
#1595=CARTESIAN_POINT('Ctrl Pts',(-12.1475587747459,-55.0640652395223,3.70035780863017));
#1596=CARTESIAN_POINT('Ctrl Pts',(-11.6861112150205,-55.0641356059302,3.7003553198266));
#1597=CARTESIAN_POINT('Ctrl Pts',(-11.2246515574284,-55.0642059741828,3.7003431942351));
#1598=CARTESIAN_POINT('Ctrl Pts',(-10.7631728393802,-55.064276345342,3.70031588226202));
#1599=CARTESIAN_POINT('Ctrl Pts',(-8.99220511094344,-55.0645464012452,3.70021107001169));
#1600=CARTESIAN_POINT('Ctrl Pts',(-7.22095667680875,-55.0648164999533,3.69988260603877));
#1601=CARTESIAN_POINT('Ctrl Pts',(-5.45174121650259,-55.0650862886521,3.70120980890834));
#1602=CARTESIAN_POINT('',(-4.45073914308129,-55.0652389320894,4.70033345065833));
#1603=CARTESIAN_POINT('Ctrl Pts',(-5.45174121650261,-55.0650862886521,3.70120980890834));
#1604=CARTESIAN_POINT('Ctrl Pts',(-5.32096111549754,-55.0651062313861,3.70130791551504));
#1605=CARTESIAN_POINT('Ctrl Pts',(-5.18903241467727,-55.0651263492719,3.72645621758747));
#1606=CARTESIAN_POINT('Ctrl Pts',(-5.06814187018432,-55.0651447839439,3.77658659452167));
#1607=CARTESIAN_POINT('Ctrl Pts',(-4.76591550895193,-55.0651908706241,3.90191253685717));
#1608=CARTESIAN_POINT('Ctrl Pts',(-4.53267762476531,-55.0652264372184,4.1833764470787));
#1609=CARTESIAN_POINT('Ctrl Pts',(-4.46950811660387,-55.0652360699886,4.50487029133136));
#1610=CARTESIAN_POINT('Ctrl Pts',(-4.45687421497158,-55.0652379965427,4.5691690601819));
#1611=CARTESIAN_POINT('Ctrl Pts',(-4.4510430483803,-55.0652388857437,4.63506902639368));
#1612=CARTESIAN_POINT('Ctrl Pts',(-4.4509650875466,-55.0652388976351,4.70046132532307));
#1613=CARTESIAN_POINT('',(-4.45073914308137,-55.0652389327431,18.7003334506583));
#1614=CARTESIAN_POINT('Ctrl Pts',(-4.4509650875466,-55.0652388976351,4.70046132532307));
#1615=CARTESIAN_POINT('Ctrl Pts',(-4.45027024783182,-55.0652390036188,5.28328175174932));
#1616=CARTESIAN_POINT('Ctrl Pts',(-4.45048216395301,-55.0652389713308,5.86678297056529));
#1617=CARTESIAN_POINT('Ctrl Pts',(-4.45056310415078,-55.0652389590154,6.4501788551675));
#1618=CARTESIAN_POINT('Ctrl Pts',(-4.45064404434856,-55.0652389467,7.0335747397697));
#1619=CARTESIAN_POINT('Ctrl Pts',(-4.45059400862292,-55.0652389543572,7.61686529015814));
#1620=CARTESIAN_POINT('Ctrl Pts',(-4.45056813789287,-55.0652389583294,8.20018301738675));
#1621=CARTESIAN_POINT('Ctrl Pts',(-4.45051639643276,-55.065238966274,9.36681847184397));
#1622=CARTESIAN_POINT('Ctrl Pts',(-4.45056131495499,-55.0652389594788,10.5335626336619));
#1623=CARTESIAN_POINT('Ctrl Pts',(-4.45059472216103,-55.0652389544389,11.7002522140015));
#1624=CARTESIAN_POINT('Ctrl Pts',(-4.45066153657311,-55.0652389443591,14.0336313746807));
#1625=CARTESIAN_POINT('Ctrl Pts',(-4.45068230572042,-55.0652389413007,16.3667922094466));
#1626=CARTESIAN_POINT('Ctrl Pts',(-4.4505626318516,-55.0652389596586,18.7005049573733));
#1627=CARTESIAN_POINT('',(-5.45073913145469,-55.0650864422076,19.7003334506583));
#1628=CARTESIAN_POINT('Ctrl Pts',(-4.4505626318516,-55.0652389596586,18.7005049573733));
#1629=CARTESIAN_POINT('Ctrl Pts',(-4.45055591816325,-55.0652389606885,18.8314259363818));
#1630=CARTESIAN_POINT('Ctrl Pts',(-4.47668353753472,-55.0652349764786,18.9620545480134));
#1631=CARTESIAN_POINT('Ctrl Pts',(-4.52674383811286,-55.0652273427598,19.0830520688707));
#1632=CARTESIAN_POINT('Ctrl Pts',(-4.576804138691,-55.065219709041,19.204049589728));
#1633=CARTESIAN_POINT('Ctrl Pts',(-4.65079712047581,-55.0652084258132,19.3154160198109));
#1634=CARTESIAN_POINT('Ctrl Pts',(-4.74343318588743,-55.0651942996898,19.4077826808724));
#1635=CARTESIAN_POINT('Ctrl Pts',(-4.92870531671067,-55.065166047443,19.5925160029953));
#1636=CARTESIAN_POINT('Ctrl Pts',(-5.18854978204114,-55.0651264236138,19.7012502490325));
#1637=CARTESIAN_POINT('Ctrl Pts',(-5.45056044197094,-55.0650864694553,19.7007214096407));
#1638=CARTESIAN_POINT('',(-12.350985523709,-55.0640342196056,19.7003334506583));
#1639=CARTESIAN_POINT('Ctrl Pts',(-5.45056044197094,-55.0650864694553,19.7007214096407));
#1640=CARTESIAN_POINT('Ctrl Pts',(-5.89362604097105,-55.0650189061233,19.6998271309807));
#1641=CARTESIAN_POINT('Ctrl Pts',(-6.33623043738105,-55.0649514131204,19.700090536155));
#1642=CARTESIAN_POINT('Ctrl Pts',(-6.77889924172238,-55.064883910296,19.7001917822321));
#1643=CARTESIAN_POINT('Ctrl Pts',(-7.22156804606371,-55.0648164074715,19.7002930283093));
#1644=CARTESIAN_POINT('Ctrl Pts',(-7.66430125833636,-55.0647488948255,19.7002321152893));
#1645=CARTESIAN_POINT('Ctrl Pts',(-8.10702228631456,-55.0646813840374,19.7002018088606));
#1646=CARTESIAN_POINT('Ctrl Pts',(-8.99246434227094,-55.0645463624612,19.7001411960032));
#1647=CARTESIAN_POINT('Ctrl Pts',(-9.87785766104954,-55.064411348317,19.7002030095107));
#1648=CARTESIAN_POINT('Ctrl Pts',(-10.7632615525968,-55.0642763325606,19.7002383414794));
#1649=CARTESIAN_POINT('Ctrl Pts',(-11.2925027405593,-55.0641956282628,19.700259460805));
#1650=CARTESIAN_POINT('Ctrl Pts',(-11.8217477060973,-55.064114923389,19.7002711184642));
#1651=CARTESIAN_POINT('Ctrl Pts',(-12.3509949403753,-55.0640342181692,19.7002770428792));
#1652=CARTESIAN_POINT('Ctrl Pts',(-12.3509949403752,-55.0640342181692,19.7002770428792));
#1653=CARTESIAN_POINT('Ctrl Pts',(-13.5925757197837,-55.0638448887911,19.7002909411848));
#1654=CARTESIAN_POINT('Ctrl Pts',(-14.8341689850246,-55.0636555575091,19.7002732870321));
#1655=CARTESIAN_POINT('Ctrl Pts',(-16.0757552560049,-55.0634662272936,19.7002722168929));
#1656=CARTESIAN_POINT('Ctrl Pts',(-17.8465911021493,-55.0631961915013,19.7002706905866));
#1657=CARTESIAN_POINT('Ctrl Pts',(-19.617412720269,-55.0629261578787,19.7003029001918));
#1658=CARTESIAN_POINT('Ctrl Pts',(-21.3882413376424,-55.0626561231887,19.7003185902097));
#1659=CARTESIAN_POINT('Ctrl Pts',(-23.1590699550159,-55.0623860884988,19.7003342802277));
#1660=CARTESIAN_POINT('Ctrl Pts',(-24.9299055716431,-55.0621160527415,19.7003334506583));
#1661=CARTESIAN_POINT('Ctrl Pts',(-26.7007388843875,-55.0618460173355,19.7003334506583));
#1662=CARTESIAN_POINT('',(-26.7007388843875,-55.0618460173355,19.7003334506583));
#1663=CARTESIAN_POINT('Origin',(-26.6999764314765,-50.0618460750955,11.7003334508918));
#1664=CARTESIAN_POINT('',(0.550023251696355,-50.0660014429004,-0.299666549108217));
#1665=CARTESIAN_POINT('',(-0.449976736676936,-50.0658489522715,-1.29966654910822));
#1666=CARTESIAN_POINT('Origin',(-0.449976736676949,-50.0658489523183,-0.299666549108217));
#1667=CARTESIAN_POINT('',(0.550023251696185,-50.066001444021,23.7003334508918));
#1668=CARTESIAN_POINT('',(0.550023251696294,-50.0660014432973,8.20033345089179));
#1669=CARTESIAN_POINT('',(-0.449976736677131,-50.0658489534855,24.7003334508918));
#1670=CARTESIAN_POINT('Origin',(-0.449976736677126,-50.0658489534389,23.7003334508918));
#1671=CARTESIAN_POINT('',(-52.949976126276,-50.0578431979194,24.7003334508918));
#1672=CARTESIAN_POINT('',(-16.0749765550101,-50.0634662881384,24.7003334508918));
#1673=CARTESIAN_POINT('',(-53.9499761146493,-50.0576907072905,23.7003334508918));
#1674=CARTESIAN_POINT('Origin',(-52.949976126276,-50.0578431978726,23.7003334508918));
#1675=CARTESIAN_POINT('',(-53.9499761146491,-50.0576907061699,-0.299666549108224));
#1676=CARTESIAN_POINT('',(-53.9499761146492,-50.0576907068936,15.2003334508918));
#1677=CARTESIAN_POINT('',(-52.9499761262758,-50.0578431967054,-1.29966654910822));
#1678=CARTESIAN_POINT('Origin',(-52.9499761262758,-50.057843196752,-0.299666549108225));
#1679=CARTESIAN_POINT('',(-37.3249763079428,-50.0602258620525,-1.29966654910822));
#1680=CARTESIAN_POINT('',(-5.44997667854365,-50.065086500341,19.7003334508918));
#1681=CARTESIAN_POINT('',(-47.9499761844094,-50.0586056505975,19.7003334508918));
#1682=CARTESIAN_POINT('',(-5.44997667854365,-50.065086500341,19.7003334508918));
#1683=CARTESIAN_POINT('',(-4.44997669017033,-50.0652389908765,18.7003334508918));
#1684=CARTESIAN_POINT('Origin',(-5.44997667854364,-50.0650865002943,18.7003334508918));
#1685=CARTESIAN_POINT('',(-4.44997669017023,-50.0652389902228,4.70033345089178));
#1686=CARTESIAN_POINT('',(-4.44997669017023,-50.0652389902228,4.70033345089178));
#1687=CARTESIAN_POINT('',(-5.44997667854354,-50.0650864995939,3.70033345089178));
#1688=CARTESIAN_POINT('Origin',(-5.44997667854354,-50.0650864996406,4.70033345089178));
#1689=CARTESIAN_POINT('',(-47.9499761844093,-50.0586056498499,3.70033345089178));
#1690=CARTESIAN_POINT('',(-47.9499761844093,-50.0586056498499,3.70033345089178));
#1691=CARTESIAN_POINT('',(-48.9499761727826,-50.0584531593144,4.70033345089178));
#1692=CARTESIAN_POINT('Origin',(-47.9499761844093,-50.0586056498966,4.70033345089178));
#1693=CARTESIAN_POINT('',(-48.9499761727827,-50.0584531599686,18.7003334508918));
#1694=CARTESIAN_POINT('',(-48.9499761727827,-50.0584531599686,18.7003334508918));
#1695=CARTESIAN_POINT('Origin',(-47.9499761844094,-50.0586056505508,18.7003334508918));
#1696=CARTESIAN_POINT('Origin',(-26.6998239408943,-49.0618460867221,11.7003334509385));
#1697=CARTESIAN_POINT('',(-0.449824246094721,-49.0658489638982,-1.29966654906152));
#1698=CARTESIAN_POINT('',(0.550175742278569,-49.0660014545271,-0.299666549061526));
#1699=CARTESIAN_POINT('Origin',(-0.449824246094734,-49.065848963945,-0.299666549061526));
#1700=CARTESIAN_POINT('',(-52.9498236356936,-49.0578432083321,-1.29966654906152));
#1701=CARTESIAN_POINT('',(-37.3248238173606,-49.0602258736791,-1.29966654906152));
#1702=CARTESIAN_POINT('',(-53.9498236240669,-49.0576907177966,-0.299666549061532));
#1703=CARTESIAN_POINT('Origin',(-52.9498236356936,-49.0578432083787,-0.299666549061534));
#1704=CARTESIAN_POINT('',(-53.9498236240671,-49.0576907189172,23.7003334509385));
#1705=CARTESIAN_POINT('',(-53.949823624067,-49.0576907185203,15.2003334509385));
#1706=CARTESIAN_POINT('',(-52.9498236356938,-49.0578432095461,24.7003334509385));
#1707=CARTESIAN_POINT('Origin',(-52.9498236356938,-49.0578432094993,23.7003334509385));
#1708=CARTESIAN_POINT('',(-0.449824246094916,-49.0658489651122,24.7003334509385));
#1709=CARTESIAN_POINT('',(-16.0748240644279,-49.0634662997651,24.7003334509385));
#1710=CARTESIAN_POINT('',(0.550175742278399,-49.0660014556477,23.7003334509385));
#1711=CARTESIAN_POINT('Origin',(-0.449824246094911,-49.0658489650656,23.7003334509385));
#1712=CARTESIAN_POINT('',(0.550175742278509,-49.066001454924,8.20033345093848));
#1713=CARTESIAN_POINT('',(-48.9498236822005,-49.0584531715952,18.7003334509385));
#1714=CARTESIAN_POINT('',(-48.9498236822004,-49.0584531709411,4.70033345093848));
#1715=CARTESIAN_POINT('',(-48.9498236822005,-49.0584531715952,18.7003334509385));
#1716=CARTESIAN_POINT('',(-47.9498236938271,-49.0586056614766,3.70033345093847));
#1717=CARTESIAN_POINT('Origin',(-47.9498236938271,-49.0586056615233,4.70033345093847));
#1718=CARTESIAN_POINT('',(-5.44982418796132,-49.0650865112206,3.70033345093847));
#1719=CARTESIAN_POINT('',(-47.9498236938271,-49.0586056614766,3.70033345093847));
#1720=CARTESIAN_POINT('',(-4.44982419958802,-49.0652390018495,4.70033345093847));
#1721=CARTESIAN_POINT('Origin',(-5.44982418796133,-49.0650865112673,4.70033345093847));
#1722=CARTESIAN_POINT('',(-4.44982419958812,-49.0652390025032,18.7003334509385));
#1723=CARTESIAN_POINT('',(-4.44982419958802,-49.0652390018495,4.70033345093847));
#1724=CARTESIAN_POINT('',(-5.44982418796144,-49.0650865119677,19.7003334509385));
#1725=CARTESIAN_POINT('Origin',(-5.44982418796143,-49.065086511921,18.7003334509385));
#1726=CARTESIAN_POINT('',(-47.9498236938272,-49.0586056622242,19.7003334509385));
#1727=CARTESIAN_POINT('',(-5.44982418796144,-49.0650865119677,19.7003334509385));
#1728=CARTESIAN_POINT('Origin',(-47.9498236938272,-49.0586056621775,18.7003334509385));
#1729=CARTESIAN_POINT('Origin',(-0.449824246094734,-49.065848963945,-0.299666549061526));
#1730=CARTESIAN_POINT('',(0.550175742278569,-49.0660014545272,-0.299666549061526));
#1731=CARTESIAN_POINT('',(-0.449824246094727,-49.0658489638983,-1.29966654906153));
#1732=CARTESIAN_POINT('Origin',(0.550175742278533,-49.0660014547606,4.70033345093847));
#1733=CARTESIAN_POINT('',(0.550175742278399,-49.0660014556477,23.7003334509385));
#1734=CARTESIAN_POINT('Origin',(-0.449824246094911,-49.0658489650655,23.7003334509385));
#1735=CARTESIAN_POINT('',(-0.449824246094918,-49.0658489651122,24.7003334509385));
#1736=CARTESIAN_POINT('Origin',(-5.44982418796148,-49.0650865122011,24.7003334509385));
#1737=CARTESIAN_POINT('',(-52.9498236356938,-49.0578432095462,24.7003334509385));
#1738=CARTESIAN_POINT('Origin',(-52.9498236356938,-49.0578432094995,23.7003334509385));
#1739=CARTESIAN_POINT('',(-53.9498236240671,-49.0576907189173,23.7003334509385));
#1740=CARTESIAN_POINT('Origin',(-53.9498236240671,-49.0576907186842,18.7003334509385));
#1741=CARTESIAN_POINT('',(-53.9498236240669,-49.0576907177968,-0.299666549061534));
#1742=CARTESIAN_POINT('Origin',(-52.9498236356936,-49.057843208379,-0.299666549061534));
#1743=CARTESIAN_POINT('',(-52.9498236356936,-49.0578432083323,-1.29966654906153));
#1744=CARTESIAN_POINT('Origin',(-47.9498236938271,-49.0586056612431,-1.29966654906153));
#1745=CARTESIAN_POINT('Origin',(-48.9498236822004,-49.0584531709411,4.70033345093847));
#1746=CARTESIAN_POINT('',(-48.9482987763784,-39.0584532878621,18.7003334514054));
#1747=CARTESIAN_POINT('',(-48.9498236822005,-49.0584531715952,18.7003334509385));
#1748=CARTESIAN_POINT('',(-48.9482987763783,-39.058453287208,4.70033345140539));
#1749=CARTESIAN_POINT('',(-48.9482987763784,-39.0584532878621,18.7003334514054));
#1750=CARTESIAN_POINT('',(-48.9498236822004,-49.0584531709411,4.70033345093848));
#1751=CARTESIAN_POINT('Origin',(-47.9498236938271,-49.0586056615233,4.70033345093847));
#1752=CARTESIAN_POINT('',(-47.948298788005,-39.0586057777435,3.70033345140539));
#1753=CARTESIAN_POINT('Origin',(-47.948298788005,-39.0586057777902,4.70033345140538));
#1754=CARTESIAN_POINT('',(-47.9498236938271,-49.0586056614766,3.70033345093847));
#1755=CARTESIAN_POINT('Origin',(-5.44982418796132,-49.0650865112206,3.70033345093847));
#1756=CARTESIAN_POINT('',(-5.4482992821392,-39.0650866274875,3.70033345140539));
#1757=CARTESIAN_POINT('',(-47.948298788005,-39.0586057777435,3.70033345140539));
#1758=CARTESIAN_POINT('',(-5.44982418796132,-49.0650865112206,3.70033345093847));
#1759=CARTESIAN_POINT('Origin',(-5.44982418796133,-49.0650865112673,4.70033345093847));
#1760=CARTESIAN_POINT('',(-4.44829929376589,-39.0652391181164,4.70033345140539));
#1761=CARTESIAN_POINT('Origin',(-5.4482992821392,-39.0650866275342,4.70033345140539));
#1762=CARTESIAN_POINT('',(-4.44982419958802,-49.0652390018495,4.70033345093847));
#1763=CARTESIAN_POINT('Origin',(-4.44982419958812,-49.0652390025032,18.7003334509385));
#1764=CARTESIAN_POINT('',(-4.44829929376599,-39.0652391187701,18.7003334514054));
#1765=CARTESIAN_POINT('',(-4.44829929376589,-39.0652391181164,4.70033345140539));
#1766=CARTESIAN_POINT('',(-4.44982419958812,-49.0652390025032,18.7003334509385));
#1767=CARTESIAN_POINT('Origin',(-5.44982418796143,-49.065086511921,18.7003334509385));
#1768=CARTESIAN_POINT('',(-5.44829928213932,-39.0650866282346,19.7003334514054));
#1769=CARTESIAN_POINT('Origin',(-5.4482992821393,-39.0650866281879,18.7003334514054));
#1770=CARTESIAN_POINT('',(-5.44982418796144,-49.0650865119677,19.7003334509385));
#1771=CARTESIAN_POINT('Origin',(-47.9498236938272,-49.0586056622242,19.7003334509385));
#1772=CARTESIAN_POINT('',(-47.9482987880051,-39.0586057784911,19.7003334514054));
#1773=CARTESIAN_POINT('',(-5.44829928213931,-39.0650866282346,19.7003334514054));
#1774=CARTESIAN_POINT('',(-47.9498236938272,-49.0586056622242,19.7003334509385));
#1775=CARTESIAN_POINT('Origin',(-47.9498236938272,-49.0586056621775,18.7003334509385));
#1776=CARTESIAN_POINT('Origin',(-47.9482987880051,-39.0586057784443,18.7003334514054));
#1777=CARTESIAN_POINT('Origin',(-26.6982990350721,-39.061846202989,11.7003334514054));
#1778=CARTESIAN_POINT('',(-47.4482987938184,-39.0586820237116,18.2003334514054));
#1779=CARTESIAN_POINT('',(-47.4482987938183,-39.0586820231046,5.20033345140539));
#1780=CARTESIAN_POINT('',(-47.4482987938184,-39.0586820235715,15.2003334514054));
#1781=CARTESIAN_POINT('',(-5.94829927632588,-39.0650103822664,5.20033345140539));
#1782=CARTESIAN_POINT('',(-37.3232989115385,-39.0602259902495,5.20033345140539));
#1783=CARTESIAN_POINT('',(-5.94829927632597,-39.0650103828734,18.2003334514054));
#1784=CARTESIAN_POINT('',(-5.9482992763259,-39.0650103824065,8.20033345140539));
#1785=CARTESIAN_POINT('',(-16.0732991586057,-39.0634664157285,18.2003334514054));
#1786=CARTESIAN_POINT('Origin',(-5.44997667854364,-50.065086500271,18.2003334508918));
#1787=CARTESIAN_POINT('',(-47.4499761902227,-50.0586818958183,18.2003334508918));
#1788=CARTESIAN_POINT('',(-5.94997667273029,-50.0650102549799,18.2003334508918));
#1789=CARTESIAN_POINT('Origin',(-47.4499761902227,-50.0586818958419,18.7003334508918));
#1790=CARTESIAN_POINT('',(-47.4499761902226,-50.0586818952113,5.20033345089178));
#1791=CARTESIAN_POINT('Origin',(-47.9499761844093,-50.0586056499199,5.20033345089178));
#1792=CARTESIAN_POINT('',(-5.9499766727302,-50.0650102543728,5.20033345089178));
#1793=CARTESIAN_POINT('Origin',(-5.94997667273019,-50.0650102543495,4.70033345089178));
#1794=CARTESIAN_POINT('Origin',(-5.44997667854365,-50.065086500341,19.7003334508918));
#1795=CARTESIAN_POINT('',(-47.9499761844094,-50.0586056505975,19.7003334508918));
#1796=CARTESIAN_POINT('',(-5.44997667854365,-50.065086500341,19.7003334508918));
#1797=CARTESIAN_POINT('Origin',(-5.44997667854364,-50.0650865002943,18.7003334508918));
#1798=CARTESIAN_POINT('',(-4.44997669017033,-50.0652389908765,18.7003334508918));
#1799=CARTESIAN_POINT('Origin',(-4.44997669017023,-50.0652389902228,4.70033345089178));
#1800=CARTESIAN_POINT('',(-4.44997669017023,-50.0652389902228,4.70033345089178));
#1801=CARTESIAN_POINT('Origin',(-5.44997667854354,-50.0650864996406,4.70033345089178));
#1802=CARTESIAN_POINT('',(-5.44997667854354,-50.0650864995939,3.70033345089178));
#1803=CARTESIAN_POINT('Origin',(-47.9499761844093,-50.0586056498499,3.70033345089178));
#1804=CARTESIAN_POINT('',(-47.9499761844093,-50.0586056498499,3.70033345089178));
#1805=CARTESIAN_POINT('Origin',(-47.9499761844093,-50.0586056498966,4.70033345089178));
#1806=CARTESIAN_POINT('',(-48.9499761727826,-50.0584531593144,4.70033345089178));
#1807=CARTESIAN_POINT('Origin',(-48.9499761727827,-50.0584531599686,18.7003334508918));
#1808=CARTESIAN_POINT('',(-48.9499761727827,-50.0584531599686,18.7003334508918));
#1809=CARTESIAN_POINT('Origin',(-47.9499761844094,-50.0586056505508,18.7003334508918));
#1810=CARTESIAN_POINT('',(0.,0.,0.));
#1811=UNCERTAINTY_MEASURE_WITH_UNIT(LENGTH_MEASURE(0.01),#1817,
'DISTANCE_ACCURACY_VALUE',
'Maximum model space distance between geometric entities at asserted c
onnectivities');
#1812=UNCERTAINTY_MEASURE_WITH_UNIT(LENGTH_MEASURE(0.01),#1817,
'DISTANCE_ACCURACY_VALUE',
'Maximum model space distance between geometric entities at asserted c
onnectivities');
#1813=UNCERTAINTY_MEASURE_WITH_UNIT(LENGTH_MEASURE(0.01),#1817,
'DISTANCE_ACCURACY_VALUE',
'Maximum model space distance between geometric entities at asserted c
onnectivities');
#1814=(
GEOMETRIC_REPRESENTATION_CONTEXT(3)
GLOBAL_UNCERTAINTY_ASSIGNED_CONTEXT((#1811))
GLOBAL_UNIT_ASSIGNED_CONTEXT((#1817,#1819,#1820))
REPRESENTATION_CONTEXT('','3D')
);
#1815=(
GEOMETRIC_REPRESENTATION_CONTEXT(3)
GLOBAL_UNCERTAINTY_ASSIGNED_CONTEXT((#1812))
GLOBAL_UNIT_ASSIGNED_CONTEXT((#1817,#1819,#1820))
REPRESENTATION_CONTEXT('','3D')
);
#1816=(
GEOMETRIC_REPRESENTATION_CONTEXT(3)
GLOBAL_UNCERTAINTY_ASSIGNED_CONTEXT((#1813))
GLOBAL_UNIT_ASSIGNED_CONTEXT((#1817,#1819,#1820))
REPRESENTATION_CONTEXT('','3D')
);
#1817=(
LENGTH_UNIT()
NAMED_UNIT(*)
SI_UNIT(.MILLI.,.METRE.)
);
#1818=(
LENGTH_UNIT()
NAMED_UNIT(*)
SI_UNIT($,.METRE.)
);
#1819=(
NAMED_UNIT(*)
PLANE_ANGLE_UNIT()
SI_UNIT($,.RADIAN.)
);
#1820=(
NAMED_UNIT(*)
SI_UNIT($,.STERADIAN.)
SOLID_ANGLE_UNIT()
);
#1821=SHAPE_DEFINITION_REPRESENTATION(#1823,#1826);
#1822=SHAPE_DEFINITION_REPRESENTATION(#1824,#1827);
#1823=PRODUCT_DEFINITION_SHAPE('',$,#1829);
#1824=PRODUCT_DEFINITION_SHAPE('',$,#1830);
#1825=PRODUCT_DEFINITION_SHAPE($,$,#14);
#1826=SHAPE_REPRESENTATION('',(#808,#880),#1814);
#1827=SHAPE_REPRESENTATION('',(#809),#1815);
#1828=PRODUCT_DEFINITION_CONTEXT('part definition',#1836,'design');
#1829=PRODUCT_DEFINITION('Blower Assembly','Blower Assembly v3',#1831,#1828);
#1830=PRODUCT_DEFINITION('Blower Adapter v1','Blower Adapter v1',#1832,
#1828);
#1831=PRODUCT_DEFINITION_FORMATION('',$,#1838);
#1832=PRODUCT_DEFINITION_FORMATION('',$,#1839);
#1833=PRODUCT_RELATED_PRODUCT_CATEGORY('Blower Assembly v3',
'Blower Assembly v3',(#1838));
#1834=PRODUCT_RELATED_PRODUCT_CATEGORY('Blower Adapter v1',
'Blower Adapter v1',(#1839));
#1835=APPLICATION_PROTOCOL_DEFINITION('international standard',
'automotive_design',2009,#1836);
#1836=APPLICATION_CONTEXT(
'Core Data for Automotive Mechanical Design Process');
#1837=PRODUCT_CONTEXT('part definition',#1836,'mechanical');
#1838=PRODUCT('Blower Assembly','Blower Assembly v3',$,(#1837));
#1839=PRODUCT('Blower Adapter v1','Blower Adapter v1',$,(#1837));
#1840=PRESENTATION_STYLE_ASSIGNMENT((#1841));
#1841=SURFACE_STYLE_USAGE(.BOTH.,#1842);
#1842=SURFACE_SIDE_STYLE('',(#1843));
#1843=SURFACE_STYLE_FILL_AREA(#1844);
#1844=FILL_AREA_STYLE('Steel - Satin',(#1845));
#1845=FILL_AREA_STYLE_COLOUR('Steel - Satin',#1846);
#1846=COLOUR_RGB('Steel - Satin',0.627450980392157,0.627450980392157,0.627450980392157);
ENDSEC;
END-ISO-10303-21;
```
