## Supplementary Material 4 for "De novo Powered Air-Purifying Respirator Design and Fabrication for Pandemic Response": Blower Mount.step

```
ISO-10303-21;
HEADER;
/* Generated by software containing ST-Developer
 * from STEP Tools, Inc. (www.steptools.com) 
 */

FILE_DESCRIPTION(
/* description */ (''),
/* implementation_level */ '2;1');

FILE_NAME(
/* name */ 
'C:/Users/ferro/Desktop/MS PAPR/Pelican Case Blower Mount.step',
/* time_stamp */ '2020-10-05T16:11:58-04:00',
/* author */ (''),
/* organization */ (''),
/* preprocessor_version */ 'ST-DEVELOPER v18.1',
/* originating_system */ 'Autodesk Translation Framework v9.3.0.1241',
/* authorisation */ '');

FILE_SCHEMA (('AUTOMOTIVE_DESIGN { 1 0 10303 214 3 1 1 }'));
ENDSEC;

DATA;
#10=MECHANICAL_DESIGN_GEOMETRIC_PRESENTATION_REPRESENTATION('',(#13),#315);
#11=SHAPE_REPRESENTATION_RELATIONSHIP('SRR','None',#321,#12);
#12=ADVANCED_BREP_SHAPE_REPRESENTATION('',(#14),#314);
#13=STYLED_ITEM('',(#330),#14);
#14=MANIFOLD_SOLID_BREP('Body1',#191);
#15=FACE_OUTER_BOUND('',#25,.T.);
#16=FACE_OUTER_BOUND('',#26,.T.);
#17=FACE_OUTER_BOUND('',#27,.T.);
#18=FACE_OUTER_BOUND('',#28,.T.);
#19=FACE_OUTER_BOUND('',#29,.T.);
#20=FACE_OUTER_BOUND('',#30,.T.);
#21=FACE_OUTER_BOUND('',#31,.T.);
#22=FACE_OUTER_BOUND('',#32,.T.);
#23=FACE_OUTER_BOUND('',#33,.T.);
#24=FACE_OUTER_BOUND('',#34,.T.);
#25=EDGE_LOOP('',(#123,#124,#125,#126));
#26=EDGE_LOOP('',(#127,#128,#129,#130));
#27=EDGE_LOOP('',(#131,#132,#133,#134));
#28=EDGE_LOOP('',(#135,#136,#137,#138));
#29=EDGE_LOOP('',(#139,#140,#141,#142));
#30=EDGE_LOOP('',(#143,#144,#145,#146));
#31=EDGE_LOOP('',(#147,#148,#149,#150));
#32=EDGE_LOOP('',(#151,#152,#153,#154));
#33=EDGE_LOOP('',(#155,#156,#157,#158,#159,#160,#161,#162));
#34=EDGE_LOOP('',(#163,#164,#165,#166,#167,#168,#169,#170));
#35=LINE('',#265,#59);
#36=LINE('',#267,#60);
#37=LINE('',#269,#61);
#38=LINE('',#270,#62);
#39=LINE('',#273,#63);
#40=LINE('',#275,#64);
#41=LINE('',#276,#65);
#42=LINE('',#279,#66);
#43=LINE('',#281,#67);
#44=LINE('',#282,#68);
#45=LINE('',#285,#69);
#46=LINE('',#287,#70);
#47=LINE('',#288,#71);
#48=LINE('',#291,#72);
#49=LINE('',#293,#73);
#50=LINE('',#294,#74);
#51=LINE('',#297,#75);
#52=LINE('',#299,#76);
#53=LINE('',#300,#77);
#54=LINE('',#303,#78);
#55=LINE('',#305,#79);
#56=LINE('',#306,#80);
#57=LINE('',#308,#81);
#58=LINE('',#309,#82);
#59=VECTOR('',#219,1.);
#60=VECTOR('',#220,1.);
#61=VECTOR('',#221,1.);
#62=VECTOR('',#222,1.);
#63=VECTOR('',#225,1.);
#64=VECTOR('',#226,1.);
#65=VECTOR('',#227,1.);
#66=VECTOR('',#230,1.);
#67=VECTOR('',#231,1.);
#68=VECTOR('',#232,1.);
#69=VECTOR('',#235,1.);
#70=VECTOR('',#236,1.);
#71=VECTOR('',#237,1.);
#72=VECTOR('',#240,1.);
#73=VECTOR('',#241,1.);
#74=VECTOR('',#242,1.);
#75=VECTOR('',#245,1.);
#76=VECTOR('',#246,1.);
#77=VECTOR('',#247,1.);
#78=VECTOR('',#250,1.);
#79=VECTOR('',#251,1.);
#80=VECTOR('',#252,1.);
#81=VECTOR('',#255,1.);
#82=VECTOR('',#256,1.);
#83=VERTEX_POINT('',#263);
#84=VERTEX_POINT('',#264);
#85=VERTEX_POINT('',#266);
#86=VERTEX_POINT('',#268);
#87=VERTEX_POINT('',#272);
#88=VERTEX_POINT('',#274);
#89=VERTEX_POINT('',#278);
#90=VERTEX_POINT('',#280);
#91=VERTEX_POINT('',#284);
#92=VERTEX_POINT('',#286);
#93=VERTEX_POINT('',#290);
#94=VERTEX_POINT('',#292);
#95=VERTEX_POINT('',#296);
#96=VERTEX_POINT('',#298);
#97=VERTEX_POINT('',#302);
#98=VERTEX_POINT('',#304);
#99=EDGE_CURVE('',#83,#84,#35,.T.);
#100=EDGE_CURVE('',#85,#83,#36,.T.);
#101=EDGE_CURVE('',#85,#86,#37,.T.);
#102=EDGE_CURVE('',#86,#84,#38,.T.);
#103=EDGE_CURVE('',#83,#87,#39,.T.);
#104=EDGE_CURVE('',#88,#87,#40,.T.);
#105=EDGE_CURVE('',#85,#88,#41,.T.);
#106=EDGE_CURVE('',#87,#89,#42,.T.);
#107=EDGE_CURVE('',#90,#89,#43,.T.);
#108=EDGE_CURVE('',#88,#90,#44,.T.);
#109=EDGE_CURVE('',#91,#89,#45,.T.);
#110=EDGE_CURVE('',#92,#91,#46,.T.);
#111=EDGE_CURVE('',#92,#90,#47,.T.);
#112=EDGE_CURVE('',#91,#93,#48,.T.);
#113=EDGE_CURVE('',#94,#93,#49,.T.);
#114=EDGE_CURVE('',#92,#94,#50,.T.);
#115=EDGE_CURVE('',#93,#95,#51,.T.);
#116=EDGE_CURVE('',#96,#95,#52,.T.);
#117=EDGE_CURVE('',#94,#96,#53,.T.);
#118=EDGE_CURVE('',#95,#97,#54,.T.);
#119=EDGE_CURVE('',#98,#97,#55,.T.);
#120=EDGE_CURVE('',#96,#98,#56,.T.);
#121=EDGE_CURVE('',#84,#97,#57,.T.);
#122=EDGE_CURVE('',#86,#98,#58,.T.);
#123=ORIENTED_EDGE('',*,*,#99,.F.);
#124=ORIENTED_EDGE('',*,*,#100,.F.);
#125=ORIENTED_EDGE('',*,*,#101,.T.);
#126=ORIENTED_EDGE('',*,*,#102,.T.);
#127=ORIENTED_EDGE('',*,*,#103,.T.);
#128=ORIENTED_EDGE('',*,*,#104,.F.);
#129=ORIENTED_EDGE('',*,*,#105,.F.);
#130=ORIENTED_EDGE('',*,*,#100,.T.);
#131=ORIENTED_EDGE('',*,*,#106,.T.);
#132=ORIENTED_EDGE('',*,*,#107,.F.);
#133=ORIENTED_EDGE('',*,*,#108,.F.);
#134=ORIENTED_EDGE('',*,*,#104,.T.);
#135=ORIENTED_EDGE('',*,*,#109,.F.);
#136=ORIENTED_EDGE('',*,*,#110,.F.);
#137=ORIENTED_EDGE('',*,*,#111,.T.);
#138=ORIENTED_EDGE('',*,*,#107,.T.);
#139=ORIENTED_EDGE('',*,*,#112,.T.);
#140=ORIENTED_EDGE('',*,*,#113,.F.);
#141=ORIENTED_EDGE('',*,*,#114,.F.);
#142=ORIENTED_EDGE('',*,*,#110,.T.);
#143=ORIENTED_EDGE('',*,*,#115,.T.);
#144=ORIENTED_EDGE('',*,*,#116,.F.);
#145=ORIENTED_EDGE('',*,*,#117,.F.);
#146=ORIENTED_EDGE('',*,*,#113,.T.);
#147=ORIENTED_EDGE('',*,*,#118,.T.);
#148=ORIENTED_EDGE('',*,*,#119,.F.);
#149=ORIENTED_EDGE('',*,*,#120,.F.);
#150=ORIENTED_EDGE('',*,*,#116,.T.);
#151=ORIENTED_EDGE('',*,*,#121,.F.);
#152=ORIENTED_EDGE('',*,*,#102,.F.);
#153=ORIENTED_EDGE('',*,*,#122,.T.);
#154=ORIENTED_EDGE('',*,*,#119,.T.);
#155=ORIENTED_EDGE('',*,*,#101,.F.);
#156=ORIENTED_EDGE('',*,*,#105,.T.);
#157=ORIENTED_EDGE('',*,*,#108,.T.);
#158=ORIENTED_EDGE('',*,*,#111,.F.);
#159=ORIENTED_EDGE('',*,*,#114,.T.);
#160=ORIENTED_EDGE('',*,*,#117,.T.);
#161=ORIENTED_EDGE('',*,*,#120,.T.);
#162=ORIENTED_EDGE('',*,*,#122,.F.);
#163=ORIENTED_EDGE('',*,*,#99,.T.);
#164=ORIENTED_EDGE('',*,*,#121,.T.);
#165=ORIENTED_EDGE('',*,*,#118,.F.);
#166=ORIENTED_EDGE('',*,*,#115,.F.);
#167=ORIENTED_EDGE('',*,*,#112,.F.);
#168=ORIENTED_EDGE('',*,*,#109,.T.);
#169=ORIENTED_EDGE('',*,*,#106,.F.);
#170=ORIENTED_EDGE('',*,*,#103,.F.);
#171=PLANE('',#205);
#172=PLANE('',#206);
#173=PLANE('',#207);
#174=PLANE('',#208);
#175=PLANE('',#209);
#176=PLANE('',#210);
#177=PLANE('',#211);
#178=PLANE('',#212);
#179=PLANE('',#213);
#180=PLANE('',#214);
#181=ADVANCED_FACE('',(#15),#171,.T.);
#182=ADVANCED_FACE('',(#16),#172,.F.);
#183=ADVANCED_FACE('',(#17),#173,.F.);
#184=ADVANCED_FACE('',(#18),#174,.T.);
#185=ADVANCED_FACE('',(#19),#175,.F.);
#186=ADVANCED_FACE('',(#20),#176,.F.);
#187=ADVANCED_FACE('',(#21),#177,.F.);
#188=ADVANCED_FACE('',(#22),#178,.T.);
#189=ADVANCED_FACE('',(#23),#179,.T.);
#190=ADVANCED_FACE('',(#24),#180,.F.);
#191=CLOSED_SHELL('',(#181,#182,#183,#184,#185,#186,#187,#188,#189,#190));
#192=DERIVED_UNIT_ELEMENT(#194,1.);
#193=DERIVED_UNIT_ELEMENT(#316,3.);
#194=(
MASS_UNIT()
NAMED_UNIT(*)
SI_UNIT(.KILO.,.GRAM.)
);
#195=DERIVED_UNIT((#192,#193));
#196=MEASURE_REPRESENTATION_ITEM('density measure',
POSITIVE_RATIO_MEASURE(7850.),#195);
#197=PROPERTY_DEFINITION_REPRESENTATION(#202,#199);
#198=PROPERTY_DEFINITION_REPRESENTATION(#203,#200);
#199=REPRESENTATION('material name',(#201),#314);
#200=REPRESENTATION('density',(#196),#314);
#201=DESCRIPTIVE_REPRESENTATION_ITEM('Steel','Steel');
#202=PROPERTY_DEFINITION('material property','material name',#323);
#203=PROPERTY_DEFINITION('material property','density of part',#323);
#204=AXIS2_PLACEMENT_3D('placement',#261,#215,#216);
#205=AXIS2_PLACEMENT_3D('',#262,#217,#218);
#206=AXIS2_PLACEMENT_3D('',#271,#223,#224);
#207=AXIS2_PLACEMENT_3D('',#277,#228,#229);
#208=AXIS2_PLACEMENT_3D('',#283,#233,#234);
#209=AXIS2_PLACEMENT_3D('',#289,#238,#239);
#210=AXIS2_PLACEMENT_3D('',#295,#243,#244);
#211=AXIS2_PLACEMENT_3D('',#301,#248,#249);
#212=AXIS2_PLACEMENT_3D('',#307,#253,#254);
#213=AXIS2_PLACEMENT_3D('',#310,#257,#258);
#214=AXIS2_PLACEMENT_3D('',#311,#259,#260);
#215=DIRECTION('axis',(0.,0.,1.));
#216=DIRECTION('refdir',(1.,0.,0.));
#217=DIRECTION('center_axis',(0.,0.,1.));
#218=DIRECTION('ref_axis',(1.,0.,0.));
#219=DIRECTION('',(1.,0.,0.));
#220=DIRECTION('',(0.,1.,0.));
#221=DIRECTION('',(1.,0.,0.));
#222=DIRECTION('',(0.,1.,0.));
#223=DIRECTION('center_axis',(1.,0.,2.5974469159011E-16));
#224=DIRECTION('ref_axis',(2.5974469159011E-16,0.,-1.));
#225=DIRECTION('',(2.5974469159011E-16,0.,-1.));
#226=DIRECTION('',(0.,1.,0.));
#227=DIRECTION('',(2.5974469159011E-16,0.,-1.));
#228=DIRECTION('center_axis',(0.,0.,1.));
#229=DIRECTION('ref_axis',(1.,0.,0.));
#230=DIRECTION('',(1.,0.,0.));
#231=DIRECTION('',(0.,1.,0.));
#232=DIRECTION('',(1.,0.,0.));
#233=DIRECTION('center_axis',(1.,0.,-2.5974469159011E-16));
#234=DIRECTION('ref_axis',(-2.5974469159011E-16,0.,-1.));
#235=DIRECTION('',(-2.5974469159011E-16,0.,-1.));
#236=DIRECTION('',(0.,1.,0.));
#237=DIRECTION('',(-2.5974469159011E-16,0.,-1.));
#238=DIRECTION('center_axis',(0.,0.,-1.));
#239=DIRECTION('ref_axis',(-1.,0.,0.));
#240=DIRECTION('',(-1.,0.,0.));
#241=DIRECTION('',(0.,1.,0.));
#242=DIRECTION('',(-1.,0.,0.));
#243=DIRECTION('center_axis',(1.,0.,0.));
#244=DIRECTION('ref_axis',(0.,0.,-1.));
#245=DIRECTION('',(0.,0.,-1.));
#246=DIRECTION('',(0.,1.,0.));
#247=DIRECTION('',(0.,0.,-1.));
#248=DIRECTION('center_axis',(0.,0.,-1.));
#249=DIRECTION('ref_axis',(-1.,0.,0.));
#250=DIRECTION('',(-1.,0.,0.));
#251=DIRECTION('',(0.,1.,0.));
#252=DIRECTION('',(-1.,0.,0.));
#253=DIRECTION('center_axis',(1.,0.,0.));
#254=DIRECTION('ref_axis',(0.,0.,-1.));
#255=DIRECTION('',(0.,0.,-1.));
#256=DIRECTION('',(0.,0.,-1.));
#257=DIRECTION('center_axis',(0.,-1.,0.));
#258=DIRECTION('ref_axis',(1.,0.,0.));
#259=DIRECTION('center_axis',(0.,-1.,0.));
#260=DIRECTION('ref_axis',(1.,0.,0.));
#261=CARTESIAN_POINT('',(0.,0.,0.));
#262=CARTESIAN_POINT('Origin',(-0.01225,-0.02,0.04675));
#263=CARTESIAN_POINT('',(-0.01425,0.,0.04675));
#264=CARTESIAN_POINT('',(-0.01025,0.,0.04675));
#265=CARTESIAN_POINT('',(-0.01225,0.,0.04675));
#266=CARTESIAN_POINT('',(-0.01425,-0.02,0.04675));
#267=CARTESIAN_POINT('',(-0.01425,-0.02,0.04675));
#268=CARTESIAN_POINT('',(-0.01025,-0.02,0.04675));
#269=CARTESIAN_POINT('',(-0.01225,-0.02,0.04675));
#270=CARTESIAN_POINT('',(-0.01025,-0.02,0.04675));
#271=CARTESIAN_POINT('Origin',(-0.01425,-0.02,0.023375));
#272=CARTESIAN_POINT('',(-0.01425,0.,0.));
#273=CARTESIAN_POINT('',(-0.01425,0.,0.023375));
#274=CARTESIAN_POINT('',(-0.01425,-0.02,0.));
#275=CARTESIAN_POINT('',(-0.01425,-0.02,0.));
#276=CARTESIAN_POINT('',(-0.01425,-0.02,0.023375));
#277=CARTESIAN_POINT('Origin',(-0.007125,-0.02,0.));
#278=CARTESIAN_POINT('',(0.01425,0.,1.7347234759768E-18));
#279=CARTESIAN_POINT('',(-0.007125,0.,0.));
#280=CARTESIAN_POINT('',(0.01425,-0.02,1.7347234759768E-18));
#281=CARTESIAN_POINT('',(0.01425,-0.02,1.7347234759768E-18));
#282=CARTESIAN_POINT('',(-0.007125,-0.02,0.));
#283=CARTESIAN_POINT('Origin',(0.01425,-0.02,0.023375));
#284=CARTESIAN_POINT('',(0.01425,0.,0.04675));
#285=CARTESIAN_POINT('',(0.01425,0.,0.023375));
#286=CARTESIAN_POINT('',(0.01425,-0.02,0.04675));
#287=CARTESIAN_POINT('',(0.01425,-0.02,0.04675));
#288=CARTESIAN_POINT('',(0.01425,-0.02,0.023375));
#289=CARTESIAN_POINT('Origin',(0.01225,-0.02,0.04675));
#290=CARTESIAN_POINT('',(0.01025,0.,0.04675));
#291=CARTESIAN_POINT('',(0.01225,0.,0.04675));
#292=CARTESIAN_POINT('',(0.01025,-0.02,0.04675));
#293=CARTESIAN_POINT('',(0.01025,-0.02,0.04675));
#294=CARTESIAN_POINT('',(0.01225,-0.02,0.04675));
#295=CARTESIAN_POINT('Origin',(0.01025,-0.02,0.03925));
#296=CARTESIAN_POINT('',(0.01025,0.,0.03175));
#297=CARTESIAN_POINT('',(0.01025,0.,0.03925));
#298=CARTESIAN_POINT('',(0.01025,-0.02,0.03175));
#299=CARTESIAN_POINT('',(0.01025,-0.02,0.03175));
#300=CARTESIAN_POINT('',(0.01025,-0.02,0.03925));
#301=CARTESIAN_POINT('Origin',(0.005125,-0.02,0.03175));
#302=CARTESIAN_POINT('',(-0.01025,0.,0.03175));
#303=CARTESIAN_POINT('',(0.005125,0.,0.03175));
#304=CARTESIAN_POINT('',(-0.01025,-0.02,0.03175));
#305=CARTESIAN_POINT('',(-0.01025,-0.02,0.03175));
#306=CARTESIAN_POINT('',(0.005125,-0.02,0.03175));
#307=CARTESIAN_POINT('Origin',(-0.01025,-0.02,0.03925));
#308=CARTESIAN_POINT('',(-0.01025,0.,0.03925));
#309=CARTESIAN_POINT('',(-0.01025,-0.02,0.03925));
#310=CARTESIAN_POINT('Origin',(0.,-0.02,0.023375));
#311=CARTESIAN_POINT('Origin',(0.,0.,0.023375));
#312=UNCERTAINTY_MEASURE_WITH_UNIT(LENGTH_MEASURE(1.E-5),#316,
'DISTANCE_ACCURACY_VALUE',
'Maximum model space distance between geometric entities at asserted c
onnectivities');
#313=UNCERTAINTY_MEASURE_WITH_UNIT(LENGTH_MEASURE(1.E-5),#316,
'DISTANCE_ACCURACY_VALUE',
'Maximum model space distance between geometric entities at asserted c
onnectivities');
#314=(
GEOMETRIC_REPRESENTATION_CONTEXT(3)
GLOBAL_UNCERTAINTY_ASSIGNED_CONTEXT((#312))
GLOBAL_UNIT_ASSIGNED_CONTEXT((#316,#317,#318))
REPRESENTATION_CONTEXT('','3D')
);
#315=(
GEOMETRIC_REPRESENTATION_CONTEXT(3)
GLOBAL_UNCERTAINTY_ASSIGNED_CONTEXT((#313))
GLOBAL_UNIT_ASSIGNED_CONTEXT((#316,#317,#318))
REPRESENTATION_CONTEXT('','3D')
);
#316=(
LENGTH_UNIT()
NAMED_UNIT(*)
SI_UNIT($,.METRE.)
);
#317=(
NAMED_UNIT(*)
PLANE_ANGLE_UNIT()
SI_UNIT($,.RADIAN.)
);
#318=(
NAMED_UNIT(*)
SI_UNIT($,.STERADIAN.)
SOLID_ANGLE_UNIT()
);
#319=SHAPE_DEFINITION_REPRESENTATION(#320,#321);
#320=PRODUCT_DEFINITION_SHAPE('',$,#323);
#321=SHAPE_REPRESENTATION('',(#204),#314);
#322=PRODUCT_DEFINITION_CONTEXT('part definition',#327,'design');
#323=PRODUCT_DEFINITION('Blower Mount- Pelican Case',
'Blower Mount- Pelican Case v2',#324,#322);
#324=PRODUCT_DEFINITION_FORMATION('',$,#329);
#325=PRODUCT_RELATED_PRODUCT_CATEGORY('Blower Mount- Pelican Case v2',
'Blower Mount- Pelican Case v2',(#329));
#326=APPLICATION_PROTOCOL_DEFINITION('international standard',
'automotive_design',2009,#327);
#327=APPLICATION_CONTEXT(
'Core Data for Automotive Mechanical Design Process');
#328=PRODUCT_CONTEXT('part definition',#327,'mechanical');
#329=PRODUCT('Blower Mount- Pelican Case',
'Blower Mount- Pelican Case v2',$,(#328));
#330=PRESENTATION_STYLE_ASSIGNMENT((#331));
#331=SURFACE_STYLE_USAGE(.BOTH.,#332);
#332=SURFACE_SIDE_STYLE('',(#333));
#333=SURFACE_STYLE_FILL_AREA(#334);
#334=FILL_AREA_STYLE('Steel - Satin',(#335));
#335=FILL_AREA_STYLE_COLOUR('Steel - Satin',#336);
#336=COLOUR_RGB('Steel - Satin',0.627450980392157,0.627450980392157,0.627450980392157);
ENDSEC;
END-ISO-10303-21;
```
