## Supplementary Material 4 for "De novo Powered Air-Purifying Respirator Design and Fabrication for Pandemic Response": Filter Insert.step

```
ISO-10303-21;
HEADER;
/* Generated by software containing ST-Developer
 * from STEP Tools, Inc. (www.steptools.com) 
 */

FILE_DESCRIPTION(
/* description */ (''),
/* implementation_level */ '2;1');

FILE_NAME(
/* name */ 'C:/Users/ferro/Desktop/MS PAPR/Filter Insert.step',
/* time_stamp */ '2020-10-05T16:10:26-04:00',
/* author */ (''),
/* organization */ (''),
/* preprocessor_version */ 'ST-DEVELOPER v18.1',
/* originating_system */ 'Autodesk Translation Framework v9.3.0.1241',
/* authorisation */ '');

FILE_SCHEMA (('AUTOMOTIVE_DESIGN { 1 0 10303 214 3 1 1 }'));
ENDSEC;

DATA;
#10=MECHANICAL_DESIGN_GEOMETRIC_PRESENTATION_REPRESENTATION('',(#13),#2493);
#11=SHAPE_REPRESENTATION_RELATIONSHIP('SRR','None',#2500,#12);
#12=ADVANCED_BREP_SHAPE_REPRESENTATION('',(#14),#2492);
#13=STYLED_ITEM('',(#2509),#14);
#14=MANIFOLD_SOLID_BREP('Body1',#242);
#15=CONICAL_SURFACE('',#275,1.60442275441289,0.34906585039887);
#16=TOROIDAL_SURFACE('',#268,27.238,3.99999999999996);
#17=TOROIDAL_SURFACE('',#270,22.2380000000001,1.00000000000005);
#18=B_SPLINE_SURFACE_WITH_KNOTS('',3,3,((#458,#459,#460,#461,#462,#463,
#464),(#465,#466,#467,#468,#469,#470,#471),(#472,#473,#474,#475,#476,#477,
#478),(#479,#480,#481,#482,#483,#484,#485),(#486,#487,#488,#489,#490,#491,
#492),(#493,#494,#495,#496,#497,#498,#499),(#500,#501,#502,#503,#504,#505,
#506),(#507,#508,#509,#510,#511,#512,#513),(#514,#515,#516,#517,#518,#519,
#520),(#521,#522,#523,#524,#525,#526,#527),(#528,#529,#530,#531,#532,#533,
#534),(#535,#536,#537,#538,#539,#540,#541),(#542,#543,#544,#545,#546,#547,
#548),(#549,#550,#551,#552,#553,#554,#555),(#556,#557,#558,#559,#560,#561,
#562),(#563,#564,#565,#566,#567,#568,#569),(#570,#571,#572,#573,#574,#575,
#576)),.UNSPECIFIED.,.F.,.F.,.F.,(4,1,1,1,1,1,1,1,1,1,1,1,1,1,4),(4,1,1,
1,4),(0.041228828023969,0.978261619253048,1.91529441048213,3.16467146545423,
3.78935999294029,5.03873704791239,5.66342557539844,6.2881141028845,7.5374911578566,
8.16217968534266,9.41155674031476,10.3485895315438,11.2856223227729,12.222655114002,
13.1596879052311),(0.,0.285714285714286,0.571428571428571,0.785714285714286,
1.00002057988765),.UNSPECIFIED.);
#19=B_SPLINE_SURFACE_WITH_KNOTS('',3,3,((#755,#756,#757,#758,#759,#760,
#761,#762,#763,#764,#765,#766,#767,#768,#769,#770,#771,#772,#773,#774,#775,
#776,#777,#778,#779,#780,#781,#782,#783,#784,#785,#786,#787,#788,#789,#790,
#791,#792,#793,#794,#795,#796,#797,#798,#799,#800,#801,#802,#803,#804,#805,
#806,#807,#808,#809),(#810,#811,#812,#813,#814,#815,#816,#817,#818,#819,
#820,#821,#822,#823,#824,#825,#826,#827,#828,#829,#830,#831,#832,#833,#834,
#835,#836,#837,#838,#839,#840,#841,#842,#843,#844,#845,#846,#847,#848,#849,
#850,#851,#852,#853,#854,#855,#856,#857,#858,#859,#860,#861,#862,#863,#864),
(#865,#866,#867,#868,#869,#870,#871,#872,#873,#874,#875,#876,#877,#878,
#879,#880,#881,#882,#883,#884,#885,#886,#887,#888,#889,#890,#891,#892,#893,
#894,#895,#896,#897,#898,#899,#900,#901,#902,#903,#904,#905,#906,#907,#908,
#909,#910,#911,#912,#913,#914,#915,#916,#917,#918,#919),(#920,#921,#922,
#923,#924,#925,#926,#927,#928,#929,#930,#931,#932,#933,#934,#935,#936,#937,
#938,#939,#940,#941,#942,#943,#944,#945,#946,#947,#948,#949,#950,#951,#952,
#953,#954,#955,#956,#957,#958,#959,#960,#961,#962,#963,#964,#965,#966,#967,
#968,#969,#970,#971,#972,#973,#974),(#975,#976,#977,#978,#979,#980,#981,
#982,#983,#984,#985,#986,#987,#988,#989,#990,#991,#992,#993,#994,#995,#996,
#997,#998,#999,#1000,#1001,#1002,#1003,#1004,#1005,#1006,#1007,#1008,#1009,
#1010,#1011,#1012,#1013,#1014,#1015,#1016,#1017,#1018,#1019,#1020,#1021,
#1022,#1023,#1024,#1025,#1026,#1027,#1028,#1029)),.UNSPECIFIED.,.F.,.F.,
 .F.,(4,1,4),(4,1,1,1,1,1,1,1,1,1,1,1,1,1,1,1,1,1,1,1,1,1,1,1,1,1,1,1,1,
1,1,1,1,1,1,1,1,1,1,1,1,1,1,1,1,1,1,1,1,1,1,1,4),(-0.000434714470447064,
1.23762681373252,2.16642391259301),(-7.67588782930509E-5,10.1161316401721,
20.2322632803424,30.3483949205145,40.4645265606848,50.580658200857,60.6967898410272,
70.8129214811994,80.9290531213696,91.0451847615418,101.161316401712,111.277448041884,
121.393579682054,131.509711322225,141.625842962397,151.741974602567,161.858106242739,
171.97423788291,182.090369523082,192.206501163252,202.322632803424,212.438764443594,
222.554896083766,232.671027723937,242.787159364109,252.903291004279,263.019422644451,
273.135554284622,283.251685924794,293.367817564964,303.483949205136,313.600080845306,
323.716212485479,333.832344125649,343.948475765821,354.064607405991,364.180739046163,
374.296870686334,384.413002326506,394.529133966676,404.645265606848,414.761397247018,
424.877528887189,434.993660527361,445.109792167531,455.225923807703,465.342055447873,
475.458187088046,485.574318728216,495.690450368388,505.806582008558,515.922713648731,
526.038845288901),.UNSPECIFIED.);
#20=B_SPLINE_SURFACE_WITH_KNOTS('',3,3,((#1579,#1580,#1581,#1582,#1583,
#1584),(#1585,#1586,#1587,#1588,#1589,#1590),(#1591,#1592,#1593,#1594,#1595,
#1596),(#1597,#1598,#1599,#1600,#1601,#1602),(#1603,#1604,#1605,#1606,#1607,
#1608),(#1609,#1610,#1611,#1612,#1613,#1614),(#1615,#1616,#1617,#1618,#1619,
#1620),(#1621,#1622,#1623,#1624,#1625,#1626),(#1627,#1628,#1629,#1630,#1631,
#1632),(#1633,#1634,#1635,#1636,#1637,#1638),(#1639,#1640,#1641,#1642,#1643,
#1644),(#1645,#1646,#1647,#1648,#1649,#1650),(#1651,#1652,#1653,#1654,#1655,
#1656),(#1657,#1658,#1659,#1660,#1661,#1662),(#1663,#1664,#1665,#1666,#1667,
#1668),(#1669,#1670,#1671,#1672,#1673,#1674),(#1675,#1676,#1677,#1678,#1679,
#1680),(#1681,#1682,#1683,#1684,#1685,#1686),(#1687,#1688,#1689,#1690,#1691,
#1692),(#1693,#1694,#1695,#1696,#1697,#1698),(#1699,#1700,#1701,#1702,#1703,
#1704),(#1705,#1706,#1707,#1708,#1709,#1710),(#1711,#1712,#1713,#1714,#1715,
#1716),(#1717,#1718,#1719,#1720,#1721,#1722),(#1723,#1724,#1725,#1726,#1727,
#1728),(#1729,#1730,#1731,#1732,#1733,#1734),(#1735,#1736,#1737,#1738,#1739,
#1740),(#1741,#1742,#1743,#1744,#1745,#1746),(#1747,#1748,#1749,#1750,#1751,
#1752),(#1753,#1754,#1755,#1756,#1757,#1758),(#1759,#1760,#1761,#1762,#1763,
#1764),(#1765,#1766,#1767,#1768,#1769,#1770),(#1771,#1772,#1773,#1774,#1775,
#1776),(#1777,#1778,#1779,#1780,#1781,#1782),(#1783,#1784,#1785,#1786,#1787,
#1788),(#1789,#1790,#1791,#1792,#1793,#1794),(#1795,#1796,#1797,#1798,#1799,
#1800),(#1801,#1802,#1803,#1804,#1805,#1806),(#1807,#1808,#1809,#1810,#1811,
#1812),(#1813,#1814,#1815,#1816,#1817,#1818),(#1819,#1820,#1821,#1822,#1823,
#1824),(#1825,#1826,#1827,#1828,#1829,#1830),(#1831,#1832,#1833,#1834,#1835,
#1836),(#1837,#1838,#1839,#1840,#1841,#1842),(#1843,#1844,#1845,#1846,#1847,
#1848),(#1849,#1850,#1851,#1852,#1853,#1854),(#1855,#1856,#1857,#1858,#1859,
#1860),(#1861,#1862,#1863,#1864,#1865,#1866),(#1867,#1868,#1869,#1870,#1871,
#1872),(#1873,#1874,#1875,#1876,#1877,#1878),(#1879,#1880,#1881,#1882,#1883,
#1884),(#1885,#1886,#1887,#1888,#1889,#1890),(#1891,#1892,#1893,#1894,#1895,
#1896),(#1897,#1898,#1899,#1900,#1901,#1902),(#1903,#1904,#1905,#1906,#1907,
#1908),(#1909,#1910,#1911,#1912,#1913,#1914),(#1915,#1916,#1917,#1918,#1919,
#1920),(#1921,#1922,#1923,#1924,#1925,#1926),(#1927,#1928,#1929,#1930,#1931,
#1932),(#1933,#1934,#1935,#1936,#1937,#1938),(#1939,#1940,#1941,#1942,#1943,
#1944),(#1945,#1946,#1947,#1948,#1949,#1950),(#1951,#1952,#1953,#1954,#1955,
#1956)),.UNSPECIFIED.,.F.,.F.,.F.,(4,1,1,1,1,1,1,1,1,1,1,1,1,1,1,1,1,1,
1,1,1,1,1,1,1,1,1,1,1,1,1,1,1,1,1,1,1,1,1,1,1,1,1,1,1,1,1,1,1,1,1,1,1,1,
1,1,1,1,1,1,4),(4,1,1,4),(-0.00328885511211598,10.0251624804234,20.0503249608467,
30.0754874412723,40.1006499216955,50.125812402119,60.1509748825444,70.1761373629677,
80.2012998433932,90.2264623238165,100.25162480424,110.276787284665,120.301949765089,
130.327112245514,140.352274725938,150.377437206361,160.402599686786,170.42776216721,
180.452924647635,190.478087128058,200.503249608482,210.528412088907,220.553574569331,
230.578737049754,240.603899530179,250.629062010603,260.654224491028,270.679386971452,
280.704549451875,290.7297119323,300.754874412724,310.780036893149,320.805199373572,
330.830361853996,340.855524334421,350.880686814845,360.90584929527,370.931011775693,
380.956174256117,390.981336736542,401.006499216966,411.031661697389,421.056824177814,
431.081986658238,441.107149138663,451.132311619087,461.15747409951,471.182636579935,
481.207799060359,491.232961540784,501.258124021207,511.283286501631,521.308448982056,
531.33361146248,541.358773942903,551.383936423328,561.409098903752,571.434261384177,
581.459423864601,591.484586345024,601.510479536679),(-0.00410813946091474,
0.612815186543106,1.22563037308621,2.14703090455051),.UNSPECIFIED.);
#21=B_SPLINE_SURFACE_WITH_KNOTS('',3,1,((#2068,#2069),(#2070,#2071),(#2072,
#2073),(#2074,#2075),(#2076,#2077),(#2078,#2079),(#2080,#2081),(#2082,#2083),
(#2084,#2085),(#2086,#2087),(#2088,#2089),(#2090,#2091),(#2092,#2093),(#2094,
#2095),(#2096,#2097),(#2098,#2099),(#2100,#2101),(#2102,#2103),(#2104,#2105),
(#2106,#2107)),.UNSPECIFIED.,.F.,.F.,.F.,(4,2,2,2,2,2,2,2,2,4),(2,2),(0.,
0.752949420833071,1.52604009412243,2.30760309088764,3.08914875434871,3.85838280909711,
4.61293714645098,5.34770511135924,5.86698254546377,6.32310609163009),(0.,
0.186000000000233),.UNSPECIFIED.);
#22=B_SPLINE_SURFACE_WITH_KNOTS('',3,1,((#2381,#2382),(#2383,#2384),(#2385,
#2386),(#2387,#2388),(#2389,#2390),(#2391,#2392),(#2393,#2394),(#2395,#2396),
(#2397,#2398),(#2399,#2400),(#2401,#2402),(#2403,#2404),(#2405,#2406),(#2407,
#2408),(#2409,#2410),(#2411,#2412),(#2413,#2414),(#2415,#2416),(#2417,#2418),
(#2419,#2420),(#2421,#2422),(#2423,#2424),(#2425,#2426)),.UNSPECIFIED.,
 .F.,.F.,.F.,(4,2,2,2,2,3,2,2,2,2,4),(2,2),(-2.60440050708431,-2.56103421468922,
-1.71207377940215,-0.89362815800914,-0.449240854504616,0.,0.758265368492167,
1.48317770395856,2.17756431515054,2.84111411479529,3.33658600359424),(0.,
0.186000000000009),.UNSPECIFIED.);
#23=B_SPLINE_SURFACE_WITH_KNOTS('',3,3,((#2427,#2428,#2429,#2430,#2431,
#2432,#2433),(#2434,#2435,#2436,#2437,#2438,#2439,#2440),(#2441,#2442,#2443,
#2444,#2445,#2446,#2447),(#2448,#2449,#2450,#2451,#2452,#2453,#2454),(#2455,
#2456,#2457,#2458,#2459,#2460,#2461),(#2462,#2463,#2464,#2465,#2466,#2467,
#2468),(#2469,#2470,#2471,#2472,#2473,#2474,#2475),(#2476,#2477,#2478,#2479,
#2480,#2481,#2482),(#2483,#2484,#2485,#2486,#2487,#2488,#2489)),
 .UNSPECIFIED.,.F.,.F.,.F.,(4,1,1,1,1,1,4),(4,1,1,1,4),(0.00444233418125937,
0.024840740824827,0.0350226779644142,0.0655684893831757,0.106296237941524,
0.126660112220699,0.147129027939554),(-0.000105079532502803,0.285714285714286,
0.571428571428571,0.785714285714286,1.00000526619568),.UNSPECIFIED.);
#24=B_SPLINE_CURVE_WITH_KNOTS('',3,(#342,#343,#344,#345,#346,#347,#348,
#349,#350),.UNSPECIFIED.,.F.,.F.,(4,1,1,1,1,1,4),(0.,0.201075063708166,
0.302894709689774,0.608353647634596,1.01563223156102,1.21927152352424,1.37557780104187),
 .UNSPECIFIED.);
#25=B_SPLINE_CURVE_WITH_KNOTS('',3,(#351,#352,#353,#354,#355,#356,#357,
#358,#359,#360,#361,#362,#363,#364,#365,#366,#367,#368,#369,#370,#371,#372,
#373,#374,#375,#376,#377,#378,#379,#380,#381,#382,#383,#384,#385,#386,#387,
#388,#389,#390,#391,#392,#393,#394,#395,#396,#397,#398,#399,#400,#401,#402,
#403,#404,#405,#406,#407,#408,#409,#410,#411,#412,#413,#414,#415,#416,#417,
#418,#419,#420,#421,#422,#423,#424,#425,#426,#427,#428,#429,#430,#431,#432,
#433,#434,#435,#436,#437,#438,#439,#440,#441,#442,#443,#444,#445,#446,#447),
 .UNSPECIFIED.,.F.,.F.,(4,3,3,3,3,3,3,3,3,3,3,3,3,3,3,3,3,3,3,3,3,3,3,3,
3,3,3,3,3,3,3,3,4),(0.,9.60861063028063,9.60878966111498,19.2188349843461,
19.2194048304742,30.4840583456363,32.0326578222317,32.0335583896197,37.3037898925363,
38.4397873051276,38.4406351691925,46.9249546517527,51.2543936635777,57.6617134697306,
57.6618655079108,64.0689287908154,64.0689422874836,71.8880550683954,76.8829034759541,
76.8830958466291,83.2897187621475,83.290172626202,96.1034101800591,96.1043261853475,
103.274487938874,105.714022475777,105.714941354706,114.22856822028,115.324956538696,
123.301555640386,124.935980573486,133.13434871727,134.122076551105),
 .UNSPECIFIED.);
#26=B_SPLINE_CURVE_WITH_KNOTS('',3,(#579,#580,#581,#582,#583,#584,#585,
#586,#587,#588,#589,#590,#591,#592,#593,#594,#595,#596,#597,#598,#599,#600,
#601,#602,#603,#604,#605,#606,#607,#608,#609),.UNSPECIFIED.,.F.,.F.,(4,
3,3,3,3,3,3,3,3,3,4),(-0.438161282863864,-0.412746224427152,-0.373575815298504,
-0.340485597878644,-0.295553615502828,-0.231291593379844,-0.172821784273559,
-0.155006763523847,-0.0898706728937105,-0.0245654810483147,-1.78622730824059E-7),
 .UNSPECIFIED.);
#27=B_SPLINE_CURVE_WITH_KNOTS('',3,(#610,#611,#612,#613,#614,#615,#616,
#617,#618,#619,#620,#621,#622,#623,#624,#625,#626,#627,#628,#629,#630,#631,
#632,#633,#634,#635,#636,#637,#638,#639,#640,#641,#642,#643,#644,#645,#646,
#647,#648,#649,#650,#651,#652,#653,#654,#655,#656,#657,#658,#659,#660,#661,
#662,#663,#664,#665,#666,#667,#668,#669,#670,#671,#672,#673,#674,#675,#676,
#677,#678,#679,#680,#681,#682,#683,#684,#685,#686,#687,#688,#689,#690,#691,
#692,#693,#694,#695,#696,#697,#698,#699,#700,#701,#702,#703,#704,#705,#706,
#707,#708,#709),.UNSPECIFIED.,.F.,.F.,(4,3,3,3,3,3,3,3,3,3,3,3,3,3,3,3,
3,3,3,3,3,3,3,3,3,3,3,3,3,3,3,3,3,4),(0.,0.0104733075452403,0.154852544429754,
0.306744353341869,0.444452596654931,0.459372814607616,0.601333139604241,
0.617839919881921,0.617856687258792,0.77223837112544,0.90693993070136,0.927003698082717,
1.06271968413946,1.08166939968752,1.23589645094059,1.23595045721377,1.37915882706682,
1.39442059729943,1.53094121109753,1.5520844091584,1.70946452991189,1.85053546958944,
1.86193850226827,1.90642535692233,2.05939130168211,2.05943072413211,2.17573438016945,
2.31462447685524,2.32897696426692,2.46398322674756,2.48730767683739,2.64534453744972,
2.77798727734566,2.79687882206402),.UNSPECIFIED.);
#28=B_SPLINE_CURVE_WITH_KNOTS('',3,(#712,#713,#714,#715,#716,#717,#718,
#719,#720,#721,#722,#723,#724,#725,#726,#727,#728,#729,#730,#731,#732,#733,
#734,#735,#736,#737,#738,#739,#740,#741,#742,#743,#744,#745,#746,#747,#748,
#749,#750,#751,#752,#753,#754),.UNSPECIFIED.,.F.,.F.,(4,3,3,3,3,3,3,3,3,
3,3,3,3,3,4),(-125.644960770054,-116.596244321023,-107.590442078661,-98.6219832165674,
-89.6713025754937,-77.6976493314327,-71.7764970203209,-59.8236992635303,
-53.9071836141362,-47.9883752336401,-36.0162706665314,-30.0785127882221,
-18.0520005238171,-9.04435336185696,0.),.UNSPECIFIED.);
#29=B_SPLINE_CURVE_WITH_KNOTS('',3,(#1032,#1033,#1034,#1035,#1036,#1037,
#1038,#1039,#1040,#1041,#1042,#1043,#1044,#1045,#1046,#1047,#1048,#1049,
#1050,#1051,#1052,#1053,#1054,#1055,#1056,#1057,#1058,#1059,#1060,#1061,
#1062,#1063,#1064,#1065,#1066,#1067,#1068,#1069,#1070,#1071,#1072,#1073,
#1074,#1075,#1076,#1077,#1078,#1079,#1080,#1081,#1082,#1083,#1084,#1085,
#1086,#1087,#1088,#1089,#1090,#1091,#1092,#1093,#1094,#1095,#1096,#1097,
#1098,#1099,#1100,#1101,#1102,#1103,#1104,#1105,#1106,#1107,#1108,#1109,
#1110,#1111,#1112,#1113,#1114,#1115,#1116,#1117,#1118,#1119,#1120,#1121,
#1122,#1123,#1124,#1125,#1126,#1127,#1128,#1129,#1130,#1131,#1132,#1133,
#1134,#1135,#1136,#1137,#1138,#1139,#1140,#1141,#1142,#1143,#1144,#1145,
#1146,#1147,#1148,#1149,#1150,#1151,#1152,#1153,#1154,#1155,#1156,#1157,
#1158,#1159,#1160,#1161,#1162,#1163,#1164,#1165,#1166,#1167,#1168,#1169,
#1170,#1171,#1172,#1173,#1174,#1175,#1176,#1177,#1178,#1179,#1180,#1181,
#1182,#1183,#1184,#1185,#1186,#1187,#1188),.UNSPECIFIED.,.F.,.F.,(4,3,3,
3,3,3,3,3,3,3,3,3,3,3,3,3,3,3,3,3,3,3,3,3,3,3,3,3,3,3,3,3,3,3,3,3,3,3,3,
3,3,3,3,3,3,3,3,3,3,3,3,3,4),(0.,9.91145190088857,19.8232865461121,29.7349300491552,
39.646752551269,49.558687838192,59.470667230527,69.3826305815777,79.2944888908304,
89.2062815123449,99.118095679635,109.030005455528,118.941996613808,128.853979465931,
138.765870534221,148.677667677749,158.589452563639,168.501316397541,178.413277613854,
188.325266152171,198.237188520353,208.149013910459,218.060802466334,227.972649848647,
237.884598876967,247.796599254729,257.708552468832,267.620401077672,277.532180950337,
287.44398876445,297.355894403756,307.267878156419,317.179849864434,327.091732238333,
337.003531958726,346.915333446086,356.827221037424,366.739200858111,376.651194061417,
386.563107999054,396.4749201155,406.386698962711,416.298541325667,426.21048527246,
436.122477444228,446.034416564434,455.946266208225,465.858044067617,475.769880952647,
485.681807199354,495.5936709245,505.505648021021,513.961925932142),
 .UNSPECIFIED.);
#30=B_SPLINE_CURVE_WITH_KNOTS('',3,(#1189,#1190,#1191,#1192,#1193,#1194,
#1195,#1196,#1197,#1198,#1199,#1200,#1201,#1202,#1203,#1204,#1205,#1206,
#1207,#1208,#1209,#1210,#1211,#1212,#1213,#1214,#1215,#1216,#1217,#1218,
#1219,#1220,#1221,#1222,#1223,#1224,#1225,#1226,#1227,#1228,#1229,#1230,
#1231,#1232,#1233,#1234,#1235,#1236,#1237,#1238,#1239,#1240,#1241,#1242,
#1243,#1244,#1245,#1246,#1247,#1248,#1249,#1250,#1251,#1252,#1253,#1254,
#1255,#1256,#1257,#1258),.UNSPECIFIED.,.F.,.F.,(4,3,3,3,3,3,3,3,3,3,3,3,
3,3,3,3,3,3,3,3,3,3,3,4),(-2.37931150504526,-2.30134416997381,-2.2186748830333,
-2.12895831161741,-2.03924174020152,-1.92656128103584,-1.80902064384596,
-1.69917178387825,-1.54874323177368,-1.39550112733312,-1.34560693099689,
-1.19507414565415,-1.0410382794636,-1.01903187123173,-0.878627403549699,
-0.73939816744641,-0.604371396027209,-0.508926936746843,-0.393555525569943,
-0.338891958585212,-0.244129544904687,-0.152312591404637,-0.0653053265507373,
-8.26983173246209E-8),.UNSPECIFIED.);
#31=B_SPLINE_CURVE_WITH_KNOTS('',3,(#1260,#1261,#1262,#1263,#1264,#1265,
#1266,#1267,#1268,#1269,#1270,#1271,#1272,#1273,#1274,#1275,#1276,#1277,
#1278,#1279,#1280,#1281,#1282,#1283,#1284,#1285,#1286,#1287,#1288,#1289,
#1290,#1291,#1292,#1293,#1294,#1295,#1296,#1297,#1298,#1299,#1300,#1301,
#1302,#1303,#1304,#1305,#1306,#1307,#1308,#1309,#1310,#1311,#1312,#1313,
#1314,#1315,#1316,#1317,#1318,#1319,#1320,#1321,#1322,#1323,#1324,#1325,
#1326,#1327,#1328,#1329,#1330,#1331,#1332,#1333,#1334,#1335,#1336,#1337,
#1338,#1339,#1340,#1341,#1342,#1343,#1344,#1345,#1346,#1347,#1348,#1349,
#1350,#1351,#1352,#1353,#1354,#1355,#1356,#1357,#1358,#1359,#1360,#1361,
#1362,#1363,#1364,#1365,#1366,#1367,#1368,#1369,#1370,#1371,#1372,#1373,
#1374,#1375,#1376,#1377,#1378,#1379,#1380,#1381,#1382,#1383,#1384,#1385,
#1386,#1387,#1388,#1389,#1390,#1391,#1392,#1393,#1394,#1395,#1396,#1397,
#1398),.UNSPECIFIED.,.F.,.F.,(4,3,3,3,3,3,3,3,3,3,3,3,3,3,3,3,3,3,3,3,3,
3,3,3,3,3,3,3,3,3,3,3,3,3,3,3,3,3,3,3,3,3,3,3,3,3,4),(0.,9.50170254710248,
19.4135720207704,29.3253012805968,39.2371675080891,49.1490509637821,59.0609167769986,
68.9727939913372,78.8846558678856,88.7965198453516,98.7083873004651,108.620261671046,
118.532138897669,128.444012018934,138.355878091226,148.267740164997,158.179604967978,
168.09147660003,178.003352937465,187.915227632465,197.827095969132,207.73895920422,
217.650823398812,227.562693829857,237.474570092948,247.386446395324,257.298316788546,
267.21018057262,277.122042939363,287.033910265932,296.945784351507,306.857660849906,
316.769533312445,326.681399126703,336.593261915411,346.5051281905,356.417001345653,
366.328878474467,376.240752937069,386.152620454251,396.06448278746,405.976346592672,
415.888216684518,425.800092310364,435.711968869664,445.623835842818,452.960963451862),
 .UNSPECIFIED.);
#32=B_SPLINE_CURVE_WITH_KNOTS('',3,(#1400,#1401,#1402,#1403,#1404,#1405,
#1406,#1407,#1408,#1409,#1410,#1411,#1412,#1413,#1414,#1415,#1416,#1417,
#1418,#1419,#1420,#1421,#1422,#1423,#1424,#1425,#1426,#1427,#1428,#1429,
#1430,#1431,#1432,#1433,#1434,#1435,#1436,#1437,#1438,#1439,#1440,#1441,
#1442,#1443,#1444,#1445,#1446,#1447,#1448,#1449,#1450,#1451,#1452,#1453,
#1454,#1455,#1456,#1457,#1458,#1459,#1460,#1461,#1462,#1463,#1464,#1465,
#1466,#1467,#1468,#1469,#1470,#1471,#1472,#1473,#1474,#1475,#1476,#1477,
#1478,#1479,#1480,#1481,#1482,#1483,#1484),.UNSPECIFIED.,.F.,.F.,(4,3,3,
3,3,3,3,3,3,3,3,3,3,3,3,3,3,3,3,3,3,3,3,3,3,3,3,3,4),(-3.33658600359424,
-3.22774134971095,-3.11870090344847,-3.00979850904201,-2.90148624737542,
-2.81985103071333,-2.80271105203045,-2.64890820148485,-2.49912855420717,
-2.35171390956364,-2.20774752264254,-2.14143435962812,-2.07304171984523,
-1.91735127615957,-1.7652633782229,-1.60777166166275,-1.45027994510261,
-1.3752567196522,-1.24323183218259,-1.10847099028291,-0.972167673659488,
-0.833582898623016,-0.746806352972693,-0.740573422568854,-0.696164767255993,
-0.651447011708178,-0.606430835346507,-0.560677479905835,-0.524622525151962),
 .UNSPECIFIED.);
#33=B_SPLINE_CURVE_WITH_KNOTS('',3,(#1485,#1486,#1487,#1488,#1489,#1490,
#1491,#1492,#1493,#1494,#1495,#1496,#1497,#1498,#1499,#1500,#1501,#1502,
#1503,#1504,#1505,#1506,#1507,#1508,#1509,#1510,#1511,#1512,#1513,#1514,
#1515,#1516,#1517,#1518,#1519,#1520,#1521,#1522,#1523,#1524,#1525,#1526,
#1527,#1528,#1529,#1530,#1531,#1532,#1533,#1534,#1535,#1536,#1537,#1538,
#1539,#1540,#1541,#1542,#1543,#1544,#1545,#1546,#1547,#1548,#1549,#1550,
#1551,#1552,#1553,#1554,#1555,#1556,#1557,#1558,#1559,#1560,#1561,#1562,
#1563,#1564,#1565,#1566,#1567,#1568,#1569,#1570,#1571,#1572,#1573,#1574,
#1575,#1576,#1577,#1578),.UNSPECIFIED.,.F.,.F.,(4,3,3,3,3,3,3,3,3,3,3,3,
3,3,3,3,3,3,3,3,3,3,3,3,3,3,3,3,3,3,3,4),(-0.524622525151962,-0.43487828931113,
-0.344131947868839,-0.252096373966651,-0.159522299757619,-0.0663978261828456,
0.0198166784809827,0.0545525351353175,0.210484872385911,0.363330717221187,
0.482431610054729,0.546776383042715,0.66220120155446,0.777502550722885,
0.892113419327173,0.932578283274797,0.943769341043986,1.11990633343502,
1.29125022395685,1.45976052531522,1.62386932793381,1.7415900464456,1.86469437338053,
2.00168254843675,2.14192266950937,2.28261629456118,2.42262966364421,2.49263634818572,
2.52763969045648,2.55211300005623,2.56264303272723,2.60440050703213),
 .UNSPECIFIED.);
#34=B_SPLINE_CURVE_WITH_KNOTS('',3,(#1957,#1958,#1959,#1960,#1961,#1962,
#1963,#1964,#1965,#1966,#1967,#1968,#1969,#1970,#1971,#1972,#1973,#1974,
#1975,#1976,#1977,#1978),.UNSPECIFIED.,.F.,.F.,(4,3,3,3,3,3,3,4),(-0.0493407718045777,
-0.0462512960156879,-0.0138393223538807,-0.0045895683448751,-0.00240096614031984,
-0.00123817916173788,-0.000537922865341274,0.),.UNSPECIFIED.);
#35=B_SPLINE_CURVE_WITH_KNOTS('',3,(#1980,#1981,#1982,#1983,#1984,#1985,
#1986,#1987,#1988,#1989,#1990,#1991,#1992,#1993,#1994,#1995,#1996,#1997,
#1998,#1999,#2000,#2001,#2002,#2003,#2004,#2005,#2006,#2007,#2008,#2009,
#2010,#2011,#2012,#2013,#2014,#2015,#2016,#2017,#2018,#2019,#2020,#2021,
#2022,#2023,#2024,#2025),.UNSPECIFIED.,.F.,.F.,(4,3,3,3,3,3,3,3,3,3,3,3,
3,3,3,4),(3.16264048045973,3.48942542345081,3.70741116300618,3.85837814549258,
4.13637203001221,4.41741120175181,4.61349850193073,4.90227547618586,5.19016006354392,
5.34865855987665,5.40456386103084,5.63607285395564,5.86758184688043,6.01997380358403,
6.30103497170327,6.32310609163009),.UNSPECIFIED.);
#36=B_SPLINE_CURVE_WITH_KNOTS('',3,(#2026,#2027,#2028,#2029,#2030,#2031,
#2032,#2033,#2034,#2035,#2036,#2037,#2038,#2039,#2040,#2041,#2042,#2043,
#2044,#2045,#2046,#2047,#2048,#2049,#2050,#2051,#2052,#2053,#2054,#2055,
#2056,#2057,#2058,#2059,#2060,#2061,#2062,#2063,#2064,#2065),
 .UNSPECIFIED.,.F.,.F.,(4,3,3,3,3,3,3,3,3,3,3,3,3,4),(0.,0.351796943160075,
0.67591041085938,0.752670155510797,1.14719407719551,1.52578787342667,2.01259445396954,
2.3075775811801,2.64108559670705,2.97017187914987,3.08932715480067,3.0970155261966,
3.14659222885893,3.16264048045973),.UNSPECIFIED.);
#37=B_SPLINE_CURVE_WITH_KNOTS('',3,(#2111,#2112,#2113,#2114,#2115,#2116,
#2117,#2118,#2119,#2120,#2121,#2122,#2123,#2124,#2125,#2126,#2127,#2128,
#2129,#2130,#2131,#2132,#2133,#2134,#2135,#2136,#2137,#2138,#2139,#2140,
#2141,#2142,#2143,#2144,#2145,#2146,#2147,#2148,#2149,#2150,#2151,#2152,
#2153,#2154,#2155,#2156,#2157,#2158,#2159,#2160,#2161,#2162,#2163,#2164,
#2165,#2166,#2167,#2168,#2169,#2170,#2171,#2172,#2173,#2174,#2175,#2176,
#2177,#2178,#2179,#2180,#2181,#2182,#2183,#2184,#2185,#2186,#2187,#2188,
#2189,#2190,#2191,#2192,#2193,#2194,#2195,#2196,#2197,#2198,#2199,#2200,
#2201,#2202,#2203,#2204,#2205,#2206,#2207),.UNSPECIFIED.,.F.,.F.,(4,3,3,
3,3,3,3,3,3,3,3,3,3,3,3,3,3,3,3,3,3,3,3,3,3,3,3,3,3,3,3,3,4),(-31.7297295298474,
-29.285723926729,-27.5440499543723,-27.1564600002173,-24.8610436458984,
-23.403867358604,-22.5262211053464,-21.9466910713096,-19.0678039185385,
-16.1550742904474,-14.5659970003713,-11.7457509040338,-8.94639608921609,
-6.98491002839236,-5.53403382500379,-2.39868003326203,-0.831003137391154,
-0.0471646894557153,0.0656979890312213,0.401185873755472,0.568929816117598,
0.679272087458696,0.736673758479723,4.03634832068438,7.38744735264478,8.59192235747002,
13.4834974083423,16.4475742359748,20.4118661137806,24.2160874215771,27.4295645904616,
30.9654215307088,31.7791375134285),.UNSPECIFIED.);
#38=B_SPLINE_CURVE_WITH_KNOTS('',3,(#2221,#2222,#2223,#2224,#2225,#2226,
#2227,#2228,#2229,#2230,#2231,#2232,#2233,#2234,#2235,#2236,#2237,#2238,
#2239,#2240,#2241,#2242,#2243,#2244,#2245,#2246,#2247,#2248,#2249,#2250,
#2251,#2252,#2253,#2254,#2255,#2256,#2257,#2258,#2259,#2260,#2261,#2262,
#2263,#2264,#2265,#2266,#2267,#2268,#2269,#2270,#2271,#2272,#2273,#2274,
#2275,#2276,#2277,#2278,#2279,#2280,#2281,#2282,#2283,#2284,#2285,#2286,
#2287,#2288,#2289,#2290,#2291,#2292,#2293,#2294,#2295,#2296,#2297,#2298,
#2299,#2300,#2301,#2302,#2303,#2304,#2305,#2306,#2307,#2308,#2309,#2310,
#2311,#2312,#2313,#2314,#2315,#2316,#2317,#2318,#2319,#2320,#2321,#2322,
#2323,#2324,#2325,#2326,#2327,#2328,#2329,#2330,#2331,#2332,#2333,#2334,
#2335,#2336,#2337,#2338,#2339,#2340,#2341,#2342,#2343,#2344,#2345,#2346,
#2347,#2348,#2349,#2350,#2351,#2352,#2353,#2354,#2355,#2356,#2357,#2358,
#2359,#2360,#2361,#2362,#2363,#2364,#2365,#2366,#2367,#2368,#2369,#2370,
#2371,#2372,#2373,#2374,#2375,#2376,#2377,#2378,#2379,#2380),
 .UNSPECIFIED.,.F.,.F.,(4,3,3,3,3,3,3,3,3,3,3,3,3,3,3,3,3,3,3,3,3,3,3,3,
3,3,3,3,3,3,3,3,3,3,3,3,3,3,3,3,3,3,3,3,3,3,3,3,3,3,3,3,3,4),(-3.33658600359424,
-3.22163702239528,-3.10648124452673,-2.99147124719392,-2.87708445943587,
-2.79086985457999,-2.77276858925099,-2.61034007603287,-2.45216031364268,
-2.29647816815494,-2.14443766969101,-2.07440384258867,-2.0021646853196,
-1.83774493208991,-1.67712741295129,-1.51080654267607,-1.34448567240085,
-1.26717566732212,-1.10129842998239,-0.940776595065779,-0.781170409188103,
-0.622795346271453,-0.603666717963191,-0.528880244058679,-0.387737028674421,
-0.243561353196592,-0.0976574287450109,0.0508911710638747,0.151783318884338,
0.167147611945201,0.305493475141985,0.448487110728679,0.591480746315373,
0.653486206852805,0.76298080066122,0.872355827844602,0.981074328575944,
1.01849415719298,1.02910995694543,1.19619434122179,1.35873205026984,1.51858182981837,
1.67425632283793,1.78593049142132,1.90271444097989,2.03266289922359,2.16569442113889,
2.29915789684861,2.4319734418667,2.49838121437574,2.53158510063027,2.55479879525514,
2.56478898688479,2.60440050708431),.UNSPECIFIED.);
#39=LINE('',#337,#44);
#40=LINE('',#453,#45);
#41=LINE('',#2109,#46);
#42=LINE('',#2208,#47);
#43=LINE('',#2219,#48);
#44=VECTOR('',#288,37.2379999999994);
#45=VECTOR('',#297,23.238);
#46=VECTOR('',#310,10.);
#47=VECTOR('',#311,10.);
#48=VECTOR('',#326,1.60442275441289);
#49=CYLINDRICAL_SURFACE('',#259,37.2379999999994);
#50=CYLINDRICAL_SURFACE('',#262,23.238);
#51=FACE_BOUND('',#71,.T.);
#52=FACE_BOUND('',#74,.T.);
#53=FACE_BOUND('',#83,.T.);
#54=FACE_BOUND('',#86,.T.);
#55=FACE_OUTER_BOUND('',#70,.T.);
#56=FACE_OUTER_BOUND('',#72,.T.);
#57=FACE_OUTER_BOUND('',#73,.T.);
#58=FACE_OUTER_BOUND('',#75,.T.);
#59=FACE_OUTER_BOUND('',#76,.T.);
#60=FACE_OUTER_BOUND('',#77,.T.);
#61=FACE_OUTER_BOUND('',#78,.T.);
#62=FACE_OUTER_BOUND('',#79,.T.);
#63=FACE_OUTER_BOUND('',#80,.T.);
#64=FACE_OUTER_BOUND('',#81,.T.);
#65=FACE_OUTER_BOUND('',#82,.T.);
#66=FACE_OUTER_BOUND('',#84,.T.);
#67=FACE_OUTER_BOUND('',#85,.T.);
#68=FACE_OUTER_BOUND('',#87,.T.);
#69=FACE_OUTER_BOUND('',#88,.T.);
#70=EDGE_LOOP('',(#157));
#71=EDGE_LOOP('',(#158));
#72=EDGE_LOOP('',(#159,#160,#161,#162));
#73=EDGE_LOOP('',(#163));
#74=EDGE_LOOP('',(#164,#165));
#75=EDGE_LOOP('',(#166,#167,#168,#169,#170,#171));
#76=EDGE_LOOP('',(#172,#173,#174,#175,#176));
#77=EDGE_LOOP('',(#177,#178,#179,#180,#181,#182));
#78=EDGE_LOOP('',(#183,#184,#185,#186,#187,#188));
#79=EDGE_LOOP('',(#189,#190,#191,#192,#193));
#80=EDGE_LOOP('',(#194,#195,#196,#197,#198));
#81=EDGE_LOOP('',(#199,#200,#201,#202,#203));
#82=EDGE_LOOP('',(#204));
#83=EDGE_LOOP('',(#205));
#84=EDGE_LOOP('',(#206,#207,#208,#209));
#85=EDGE_LOOP('',(#210,#211));
#86=EDGE_LOOP('',(#212));
#87=EDGE_LOOP('',(#213,#214,#215,#216,#217));
#88=EDGE_LOOP('',(#218,#219,#220,#221,#222));
#89=CIRCLE('',#257,37.2379999999994);
#90=CIRCLE('',#258,27.238);
#91=CIRCLE('',#260,37.2379999999994);
#92=CIRCLE('',#263,23.238);
#93=CIRCLE('',#264,23.238);
#94=CIRCLE('',#265,23.238);
#95=CIRCLE('',#266,23.238);
#96=CIRCLE('',#267,1.2000906390232);
#97=CIRCLE('',#269,3.99999999999996);
#98=CIRCLE('',#271,1.00000000000005);
#99=CIRCLE('',#272,22.2379999999999);
#100=CIRCLE('',#274,14.0000002086163);
#101=CIRCLE('',#276,14.5459555600157);
#102=VERTEX_POINT('',#331);
#103=VERTEX_POINT('',#333);
#104=VERTEX_POINT('',#336);
#105=VERTEX_POINT('',#340);
#106=VERTEX_POINT('',#341);
#107=VERTEX_POINT('',#449);
#108=VERTEX_POINT('',#450);
#109=VERTEX_POINT('',#452);
#110=VERTEX_POINT('',#454);
#111=VERTEX_POINT('',#577);
#112=VERTEX_POINT('',#578);
#113=VERTEX_POINT('',#710);
#114=VERTEX_POINT('',#1030);
#115=VERTEX_POINT('',#1031);
#116=VERTEX_POINT('',#1259);
#117=VERTEX_POINT('',#1399);
#118=VERTEX_POINT('',#1979);
#119=VERTEX_POINT('',#2108);
#120=VERTEX_POINT('',#2110);
#121=VERTEX_POINT('',#2210);
#122=VERTEX_POINT('',#2214);
#123=VERTEX_POINT('',#2217);
#124=EDGE_CURVE('',#102,#102,#89,.T.);
#125=EDGE_CURVE('',#103,#103,#90,.T.);
#126=EDGE_CURVE('',#102,#104,#39,.T.);
#127=EDGE_CURVE('',#104,#104,#91,.T.);
#128=EDGE_CURVE('',#105,#106,#24,.T.);
#129=EDGE_CURVE('',#106,#105,#25,.T.);
#130=EDGE_CURVE('',#107,#108,#92,.T.);
#131=EDGE_CURVE('',#108,#109,#40,.T.);
#132=EDGE_CURVE('',#109,#110,#93,.T.);
#133=EDGE_CURVE('',#110,#109,#94,.T.);
#134=EDGE_CURVE('',#108,#107,#95,.T.);
#135=EDGE_CURVE('',#111,#112,#26,.T.);
#136=EDGE_CURVE('',#105,#111,#27,.T.);
#137=EDGE_CURVE('',#113,#106,#96,.T.);
#138=EDGE_CURVE('',#112,#113,#28,.T.);
#139=EDGE_CURVE('',#114,#115,#29,.T.);
#140=EDGE_CURVE('',#115,#111,#30,.T.);
#141=EDGE_CURVE('',#112,#116,#31,.T.);
#142=EDGE_CURVE('',#116,#117,#32,.T.);
#143=EDGE_CURVE('',#117,#114,#33,.T.);
#144=EDGE_CURVE('',#115,#113,#34,.T.);
#145=EDGE_CURVE('',#118,#114,#35,.T.);
#146=EDGE_CURVE('',#116,#118,#36,.T.);
#147=EDGE_CURVE('',#110,#103,#97,.T.);
#148=EDGE_CURVE('',#114,#119,#41,.T.);
#149=EDGE_CURVE('',#119,#120,#37,.T.);
#150=EDGE_CURVE('',#120,#116,#42,.T.);
#151=EDGE_CURVE('',#107,#121,#98,.T.);
#152=EDGE_CURVE('',#121,#121,#99,.T.);
#153=EDGE_CURVE('',#122,#122,#100,.T.);
#154=EDGE_CURVE('',#123,#123,#101,.T.);
#155=EDGE_CURVE('',#123,#122,#43,.T.);
#156=EDGE_CURVE('',#120,#119,#38,.T.);
#157=ORIENTED_EDGE('',*,*,#124,.F.);
#158=ORIENTED_EDGE('',*,*,#125,.T.);
#159=ORIENTED_EDGE('',*,*,#124,.T.);
#160=ORIENTED_EDGE('',*,*,#126,.T.);
#161=ORIENTED_EDGE('',*,*,#127,.T.);
#162=ORIENTED_EDGE('',*,*,#126,.F.);
#163=ORIENTED_EDGE('',*,*,#127,.F.);
#164=ORIENTED_EDGE('',*,*,#128,.T.);
#165=ORIENTED_EDGE('',*,*,#129,.T.);
#166=ORIENTED_EDGE('',*,*,#130,.T.);
#167=ORIENTED_EDGE('',*,*,#131,.T.);
#168=ORIENTED_EDGE('',*,*,#132,.T.);
#169=ORIENTED_EDGE('',*,*,#133,.T.);
#170=ORIENTED_EDGE('',*,*,#131,.F.);
#171=ORIENTED_EDGE('',*,*,#134,.T.);
#172=ORIENTED_EDGE('',*,*,#135,.F.);
#173=ORIENTED_EDGE('',*,*,#136,.F.);
#174=ORIENTED_EDGE('',*,*,#129,.F.);
#175=ORIENTED_EDGE('',*,*,#137,.F.);
#176=ORIENTED_EDGE('',*,*,#138,.F.);
#177=ORIENTED_EDGE('',*,*,#139,.T.);
#178=ORIENTED_EDGE('',*,*,#140,.T.);
#179=ORIENTED_EDGE('',*,*,#135,.T.);
#180=ORIENTED_EDGE('',*,*,#141,.T.);
#181=ORIENTED_EDGE('',*,*,#142,.T.);
#182=ORIENTED_EDGE('',*,*,#143,.T.);
#183=ORIENTED_EDGE('',*,*,#138,.T.);
#184=ORIENTED_EDGE('',*,*,#144,.F.);
#185=ORIENTED_EDGE('',*,*,#139,.F.);
#186=ORIENTED_EDGE('',*,*,#145,.F.);
#187=ORIENTED_EDGE('',*,*,#146,.F.);
#188=ORIENTED_EDGE('',*,*,#141,.F.);
#189=ORIENTED_EDGE('',*,*,#133,.F.);
#190=ORIENTED_EDGE('',*,*,#147,.T.);
#191=ORIENTED_EDGE('',*,*,#125,.F.);
#192=ORIENTED_EDGE('',*,*,#147,.F.);
#193=ORIENTED_EDGE('',*,*,#132,.F.);
#194=ORIENTED_EDGE('',*,*,#146,.T.);
#195=ORIENTED_EDGE('',*,*,#145,.T.);
#196=ORIENTED_EDGE('',*,*,#148,.T.);
#197=ORIENTED_EDGE('',*,*,#149,.T.);
#198=ORIENTED_EDGE('',*,*,#150,.T.);
#199=ORIENTED_EDGE('',*,*,#130,.F.);
#200=ORIENTED_EDGE('',*,*,#151,.T.);
#201=ORIENTED_EDGE('',*,*,#152,.F.);
#202=ORIENTED_EDGE('',*,*,#151,.F.);
#203=ORIENTED_EDGE('',*,*,#134,.F.);
#204=ORIENTED_EDGE('',*,*,#152,.T.);
#205=ORIENTED_EDGE('',*,*,#153,.T.);
#206=ORIENTED_EDGE('',*,*,#154,.T.);
#207=ORIENTED_EDGE('',*,*,#155,.T.);
#208=ORIENTED_EDGE('',*,*,#153,.F.);
#209=ORIENTED_EDGE('',*,*,#155,.F.);
#210=ORIENTED_EDGE('',*,*,#156,.F.);
#211=ORIENTED_EDGE('',*,*,#149,.F.);
#212=ORIENTED_EDGE('',*,*,#154,.F.);
#213=ORIENTED_EDGE('',*,*,#142,.F.);
#214=ORIENTED_EDGE('',*,*,#150,.F.);
#215=ORIENTED_EDGE('',*,*,#156,.T.);
#216=ORIENTED_EDGE('',*,*,#148,.F.);
#217=ORIENTED_EDGE('',*,*,#143,.F.);
#218=ORIENTED_EDGE('',*,*,#144,.T.);
#219=ORIENTED_EDGE('',*,*,#137,.T.);
#220=ORIENTED_EDGE('',*,*,#128,.F.);
#221=ORIENTED_EDGE('',*,*,#136,.T.);
#222=ORIENTED_EDGE('',*,*,#140,.F.);
#223=PLANE('',#256);
#224=PLANE('',#261);
#225=PLANE('',#273);
#226=PLANE('',#277);
#227=ADVANCED_FACE('',(#55,#51),#223,.T.);
#228=ADVANCED_FACE('',(#56),#49,.T.);
#229=ADVANCED_FACE('',(#57,#52),#224,.T.);
#230=ADVANCED_FACE('',(#58),#50,.T.);
#231=ADVANCED_FACE('',(#59),#18,.T.);
#232=ADVANCED_FACE('',(#60),#19,.T.);
#233=ADVANCED_FACE('',(#61),#20,.T.);
#234=ADVANCED_FACE('',(#62),#16,.F.);
#235=ADVANCED_FACE('',(#63),#21,.T.);
#236=ADVANCED_FACE('',(#64),#17,.T.);
#237=ADVANCED_FACE('',(#65,#53),#225,.T.);
#238=ADVANCED_FACE('',(#66),#15,.F.);
#239=ADVANCED_FACE('',(#67,#54),#226,.T.);
#240=ADVANCED_FACE('',(#68),#22,.T.);
#241=ADVANCED_FACE('',(#69),#23,.T.);
#242=CLOSED_SHELL('',(#227,#228,#229,#230,#231,#232,#233,#234,#235,#236,
#237,#238,#239,#240,#241));
#243=DERIVED_UNIT_ELEMENT(#245,1.);
#244=DERIVED_UNIT_ELEMENT(#2495,3.);
#245=(
MASS_UNIT()
NAMED_UNIT(*)
SI_UNIT(.KILO.,.GRAM.)
);
#246=DERIVED_UNIT((#243,#244));
#247=MEASURE_REPRESENTATION_ITEM('density measure',
POSITIVE_RATIO_MEASURE(7850.),#246);
#248=PROPERTY_DEFINITION_REPRESENTATION(#253,#250);
#249=PROPERTY_DEFINITION_REPRESENTATION(#254,#251);
#250=REPRESENTATION('material name',(#252),#2492);
#251=REPRESENTATION('density',(#247),#2492);
#252=DESCRIPTIVE_REPRESENTATION_ITEM('Steel','Steel');
#253=PROPERTY_DEFINITION('material property','material name',#2502);
#254=PROPERTY_DEFINITION('material property','density of part',#2502);
#255=AXIS2_PLACEMENT_3D('placement',#329,#278,#279);
#256=AXIS2_PLACEMENT_3D('',#330,#280,#281);
#257=AXIS2_PLACEMENT_3D('',#332,#282,#283);
#258=AXIS2_PLACEMENT_3D('',#334,#284,#285);
#259=AXIS2_PLACEMENT_3D('',#335,#286,#287);
#260=AXIS2_PLACEMENT_3D('',#338,#289,#290);
#261=AXIS2_PLACEMENT_3D('',#339,#291,#292);
#262=AXIS2_PLACEMENT_3D('',#448,#293,#294);
#263=AXIS2_PLACEMENT_3D('',#451,#295,#296);
#264=AXIS2_PLACEMENT_3D('',#455,#298,#299);
#265=AXIS2_PLACEMENT_3D('',#456,#300,#301);
#266=AXIS2_PLACEMENT_3D('',#457,#302,#303);
#267=AXIS2_PLACEMENT_3D('',#711,#304,#305);
#268=AXIS2_PLACEMENT_3D('',#2066,#306,#307);
#269=AXIS2_PLACEMENT_3D('',#2067,#308,#309);
#270=AXIS2_PLACEMENT_3D('',#2209,#312,#313);
#271=AXIS2_PLACEMENT_3D('',#2211,#314,#315);
#272=AXIS2_PLACEMENT_3D('',#2212,#316,#317);
#273=AXIS2_PLACEMENT_3D('',#2213,#318,#319);
#274=AXIS2_PLACEMENT_3D('',#2215,#320,#321);
#275=AXIS2_PLACEMENT_3D('',#2216,#322,#323);
#276=AXIS2_PLACEMENT_3D('',#2218,#324,#325);
#277=AXIS2_PLACEMENT_3D('',#2220,#327,#328);
#278=DIRECTION('axis',(0.,0.,1.));
#279=DIRECTION('refdir',(1.,0.,0.));
#280=DIRECTION('center_axis',(0.,-4.71844785465692E-15,-1.));
#281=DIRECTION('ref_axis',(1.,0.,0.));
#282=DIRECTION('center_axis',(0.,4.71844785465692E-15,1.));
#283=DIRECTION('ref_axis',(-0.393932788888431,0.919139248339762,5.30693641933726E-15));
#284=DIRECTION('center_axis',(0.,2.44249065417534E-15,1.));
#285=DIRECTION('ref_axis',(-1.,1.12184648294525E-14,1.97692347565005E-16));
#286=DIRECTION('center_axis',(2.14516608572242E-16,5.55111512312578E-15,
-1.));
#287=DIRECTION('ref_axis',(-0.393932788888431,0.919139248339762,5.30693641933726E-15));
#288=DIRECTION('',(-2.14516608572242E-16,-5.55111512312578E-15,1.));
#289=DIRECTION('center_axis',(-5.24765265127545E-17,-4.71844785465692E-15,
-1.));
#290=DIRECTION('ref_axis',(-0.393932788888431,0.919139248339762,5.30693641933726E-15));
#291=DIRECTION('center_axis',(5.24765265127545E-17,4.71844785465692E-15,
1.));
#292=DIRECTION('ref_axis',(-1.,-3.88975880804266E-17,5.24765265127547E-17));
#293=DIRECTION('center_axis',(-1.72685869900658E-14,-1.5709655798446E-14,
-1.));
#294=DIRECTION('ref_axis',(-3.82209492942648E-16,-1.,1.57661415838842E-14));
#295=DIRECTION('center_axis',(0.,3.38618022510673E-15,1.));
#296=DIRECTION('ref_axis',(-1.,2.13861733264333E-15,-3.17815972494694E-16));
#297=DIRECTION('',(1.72685869900658E-14,1.5709655798446E-14,1.));
#298=DIRECTION('center_axis',(0.,-1.83186799063151E-15,-1.));
#299=DIRECTION('ref_axis',(-1.,-2.13861733264333E-15,3.17815972494694E-16));
#300=DIRECTION('center_axis',(0.,-1.83186799063151E-15,-1.));
#301=DIRECTION('ref_axis',(-1.,-2.13861733264333E-15,3.17815972494694E-16));
#302=DIRECTION('center_axis',(0.,3.38618022510673E-15,1.));
#303=DIRECTION('ref_axis',(-1.,2.13861733264333E-15,-3.17815972494694E-16));
#304=DIRECTION('center_axis',(0.675412990399862,0.737439683524253,-7.45839586868691E-5));
#305=DIRECTION('ref_axis',(2.99356899112692E-5,7.3721289769841E-5,0.999999996834513));
#306=DIRECTION('center_axis',(-4.50649942482037E-16,1.27675647831893E-15,
1.));
#307=DIRECTION('ref_axis',(1.,-3.340387978399E-16,4.54922040950189E-16));
#308=DIRECTION('center_axis',(-2.11574117925166E-16,-1.,1.27675647831893E-15));
#309=DIRECTION('ref_axis',(-1.,2.11574117925165E-16,-4.26489413390803E-16));
#310=DIRECTION('',(1.04862355358145E-11,1.11777254119261E-12,-1.));
#311=DIRECTION('',(-1.60445133881308E-13,5.14033260401447E-14,1.));
#312=DIRECTION('center_axis',(1.55800342276372E-16,1.0547118733939E-15,
1.));
#313=DIRECTION('ref_axis',(1.,1.15485111903944E-16,-1.62439034500625E-16));
#314=DIRECTION('center_axis',(2.3794979181868E-16,-1.,1.0547118733939E-15));
#315=DIRECTION('ref_axis',(-1.,-2.3794979181868E-16,1.5527260650795E-16));
#316=DIRECTION('center_axis',(0.,-4.27435864480685E-15,-1.));
#317=DIRECTION('ref_axis',(1.,0.,0.));
#318=DIRECTION('center_axis',(2.83183196773017E-16,-4.71844785465692E-15,
-1.));
#319=DIRECTION('ref_axis',(1.,-2.09906106051016E-16,2.83183196773018E-16));
#320=DIRECTION('center_axis',(0.,0.,1.));
#321=DIRECTION('ref_axis',(-1.,9.13826255842427E-15,4.56076840768471E-16));
#322=DIRECTION('center_axis',(-1.85367847715898E-17,-5.55111512312578E-16,
1.));
#323=DIRECTION('ref_axis',(0.955863246106967,0.293811937711612,1.72994153437979E-16));
#324=DIRECTION('center_axis',(0.,1.01030295240889E-14,1.));
#325=DIRECTION('ref_axis',(-1.,1.96214669119805E-15,1.4544174094496E-15));
#326=DIRECTION('',(0.326924484433247,0.100489601046919,-0.939692620785907));
#327=DIRECTION('center_axis',(0.,3.83026943495679E-15,1.));
#328=DIRECTION('ref_axis',(-1.,0.,0.));
#329=CARTESIAN_POINT('',(0.,0.,0.));
#330=CARTESIAN_POINT('Origin',(-90.3876275565046,-215.730739808433,14.8000000000009));
#331=CARTESIAN_POINT('',(14.6692691926275,-34.2269073019836,14.8000000000018));
#332=CARTESIAN_POINT('Origin',(3.73034936274052E-13,2.76919109865048E-8,
14.8000000000021));
#333=CARTESIAN_POINT('',(-27.2379999999999,2.8421709430404E-13,14.8));
#334=CARTESIAN_POINT('Origin',(1.33226762955019E-13,0.,14.8));
#335=CARTESIAN_POINT('Origin',(3.73034936274053E-13,2.76919109865048E-8,
14.8000000000004));
#336=CARTESIAN_POINT('',(14.6692691926275,-34.2269073019837,18.3000000000021));
#337=CARTESIAN_POINT('',(14.6692691926275,-34.2269073019836,14.8000000000002));
#338=CARTESIAN_POINT('Origin',(3.72284128144049E-13,2.76918915576019E-8,
18.3000000000021));
#339=CARTESIAN_POINT('Origin',(-90.5317347023152,-215.874846954244,18.3000000000009));
#340=CARTESIAN_POINT('',(15.6285501989858,-13.2475009994318,18.3000000000001));
#341=CARTESIAN_POINT('',(14.7043885685746,-14.2663527531228,18.3));
#342=CARTESIAN_POINT('Ctrl Pts',(15.6285501989858,-13.2475009994318,18.3000000000001));
#343=CARTESIAN_POINT('Ctrl Pts',(15.5838662648692,-13.2974575942771,18.3000000000001));
#344=CARTESIAN_POINT('Ctrl Pts',(15.5166947065418,-13.3728356813601,18.3000000000003));
#345=CARTESIAN_POINT('Ctrl Pts',(15.3816047085019,-13.524070791885,18.3000000000002));
#346=CARTESIAN_POINT('Ctrl Pts',(15.2001696760513,-13.7260712555493,18.3000000000001));
#347=CARTESIAN_POINT('Ctrl Pts',(14.9943213834028,-13.9517536834593,18.3000000000001));
#348=CARTESIAN_POINT('Ctrl Pts',(14.8210241079221,-14.1398267127473,18.3000000000001));
#349=CARTESIAN_POINT('Ctrl Pts',(14.7396549995659,-14.228000571879,18.3000000000003));
#350=CARTESIAN_POINT('Ctrl Pts',(14.7043885685746,-14.2663527531228,18.3));
#351=CARTESIAN_POINT('Ctrl Pts',(14.7043885685746,-14.2663527531228,18.3));
#352=CARTESIAN_POINT('Ctrl Pts',(12.6000041252045,-16.573684602637,18.300000000002));
#353=CARTESIAN_POINT('Ctrl Pts',(9.95224902494816,-18.3757580671523,18.2999999735263));
#354=CARTESIAN_POINT('Ctrl Pts',(7.03914947664489,-19.5030711326889,18.2999999455497));
#355=CARTESIAN_POINT('Ctrl Pts',(7.03909519880361,-19.5030921371615,18.2999999455492));
#356=CARTESIAN_POINT('Ctrl Pts',(7.03904092087021,-19.5031131413998,18.2999999455486));
#357=CARTESIAN_POINT('Ctrl Pts',(7.0389866428447,-19.5031341454039,18.2999999455481));
#358=CARTESIAN_POINT('Ctrl Pts',(4.12544224072721,-20.6305903853448,18.2999999175677));
#359=CARTESIAN_POINT('Ctrl Pts',(0.94647932706818,-21.0830815518196,18.2999999020414));
#360=CARTESIAN_POINT('Ctrl Pts',(-2.1634320822261,-20.811676358679,18.2999999166401));
#361=CARTESIAN_POINT('Ctrl Pts',(-2.16361649040688,-20.8116602651859,18.2999999166409));
#362=CARTESIAN_POINT('Ctrl Pts',(-2.16380089834487,-20.8116441691474,18.2999999166418));
#363=CARTESIAN_POINT('Ctrl Pts',(-2.16398530604002,-20.8116280705637,18.2999999166427));
#364=CARTESIAN_POINT('Ctrl Pts',(-5.80933567159428,-20.4933930966405,18.2999999337582));
#365=CARTESIAN_POINT('Ctrl Pts',(-9.35978278112574,-19.1805249511265,18.2999999779901));
#366=CARTESIAN_POINT('Ctrl Pts',(-12.3567203515116,-17.0771219872299,18.2999999934106));
#367=CARTESIAN_POINT('Ctrl Pts',(-12.7687220119836,-16.787958301496,18.2999999955305));
#368=CARTESIAN_POINT('Ctrl Pts',(-13.1702627286739,-16.4838542049005,18.2999999971689));
#369=CARTESIAN_POINT('Ctrl Pts',(-13.560150923227,-16.165340040114,18.2999999982796));
#370=CARTESIAN_POINT('Ctrl Pts',(-13.5603776575106,-16.1651548124462,18.2999999982802));
#371=CARTESIAN_POINT('Ctrl Pts',(-13.5606043878536,-16.1649695799051,18.2999999982809));
#372=CARTESIAN_POINT('Ctrl Pts',(-13.5608311142556,-16.164784342491,18.2999999982815));
#373=CARTESIAN_POINT('Ctrl Pts',(-14.8876620017072,-15.080752132888,18.3000000020593));
#374=CARTESIAN_POINT('Ctrl Pts',(-16.0794896662294,-13.8297879184672,18.2999999998675));
#375=CARTESIAN_POINT('Ctrl Pts',(-17.0999380623571,-12.4531676980364,18.2999999998748));
#376=CARTESIAN_POINT('Ctrl Pts',(-17.3198955228676,-12.1564374675589,18.2999999998763));
#377=CARTESIAN_POINT('Ctrl Pts',(-17.5318905810943,-11.8538689574931,18.299999999889));
#378=CARTESIAN_POINT('Ctrl Pts',(-17.7355592099199,-11.5458753653803,18.2999999999045));
#379=CARTESIAN_POINT('Ctrl Pts',(-17.7357112202235,-11.545645491002,18.2999999999045));
#380=CARTESIAN_POINT('Ctrl Pts',(-17.7358632258888,-11.5454156136016,18.2999999999045));
#381=CARTESIAN_POINT('Ctrl Pts',(-17.7360152269157,-11.5451857331794,18.2999999999045));
#382=CARTESIAN_POINT('Ctrl Pts',(-19.2570435706639,-9.24484181505009,18.3000000000202));
#383=CARTESIAN_POINT('Ctrl Pts',(-20.3136188386906,-6.64191216885827,18.3000000002959));
#384=CARTESIAN_POINT('Ctrl Pts',(-20.8461021186372,-3.93751289716337,18.3000000004265));
#385=CARTESIAN_POINT('Ctrl Pts',(-21.1178214816438,-2.55749276302131,18.3000000004931));
#386=CARTESIAN_POINT('Ctrl Pts',(-21.2530703970698,-1.15104987795943,18.300000000522));
#387=CARTESIAN_POINT('Ctrl Pts',(-21.2439200181756,0.255095109644135,18.3000000004725));
#388=CARTESIAN_POINT('Ctrl Pts',(-21.2303779856485,2.33610851687475,18.3000000003992));
#389=CARTESIAN_POINT('Ctrl Pts',(-20.9005691390276,4.41647116451686,18.3000000001544));
#390=CARTESIAN_POINT('Ctrl Pts',(-20.2784215587053,6.40538445092711,18.2999999998087));
#391=CARTESIAN_POINT('Ctrl Pts',(-20.2784067958733,6.40543164550547,18.2999999998087));
#392=CARTESIAN_POINT('Ctrl Pts',(-20.2783920328767,6.40547884003235,18.2999999998087));
#393=CARTESIAN_POINT('Ctrl Pts',(-20.2783772697154,6.40552603450773,18.2999999998087));
#394=CARTESIAN_POINT('Ctrl Pts',(-19.6562407244761,8.39435535296473,18.299999999463));
#395=CARTESIAN_POINT('Ctrl Pts',(-18.741786997374,10.2917445933668,18.2999999995677));
#396=CARTESIAN_POINT('Ctrl Pts',(-17.5676006189068,12.0098290619343,18.3000000000225));
#397=CARTESIAN_POINT('Ctrl Pts',(-17.5675981454485,12.00983268113,18.3000000000225));
#398=CARTESIAN_POINT('Ctrl Pts',(-17.5675956719891,12.009836300325,18.3000000000225));
#399=CARTESIAN_POINT('Ctrl Pts',(-17.5675931985285,12.0098399195191,18.3000000000225));
#400=CARTESIAN_POINT('Ctrl Pts',(-16.1346271312683,14.1065712497405,18.3000000005775));
#401=CARTESIAN_POINT('Ctrl Pts',(-14.3148458053204,15.9362575275418,18.2999999965924));
#402=CARTESIAN_POINT('Ctrl Pts',(-12.2359948064795,17.3976065536053,18.2999999766182));
#403=CARTESIAN_POINT('Ctrl Pts',(-10.9080250109214,18.331116155045,18.2999999638587));
#404=CARTESIAN_POINT('Ctrl Pts',(-9.47433828074802,19.1143215122765,18.299999945352));
#405=CARTESIAN_POINT('Ctrl Pts',(-7.96822928535048,19.7208287019842,18.2999999297102));
#406=CARTESIAN_POINT('Ctrl Pts',(-7.96817127934501,19.7208520608908,18.2999999297096));
#407=CARTESIAN_POINT('Ctrl Pts',(-7.96811327323212,19.7208754195353,18.299999929709));
#408=CARTESIAN_POINT('Ctrl Pts',(-7.96805526701181,19.7208987779177,18.2999999297084));
#409=CARTESIAN_POINT('Ctrl Pts',(-6.03624325687203,20.4988154121793,18.2999999096459));
#410=CARTESIAN_POINT('Ctrl Pts',(-3.98528669175093,20.9860282695822,18.2999998955486));
#411=CARTESIAN_POINT('Ctrl Pts',(-1.9097933739578,21.1597895900411,18.2999998957465));
#412=CARTESIAN_POINT('Ctrl Pts',(-1.90964633989246,21.1598018998053,18.2999998957465));
#413=CARTESIAN_POINT('Ctrl Pts',(-1.90949930570394,21.1598142079963,18.2999998957465));
#414=CARTESIAN_POINT('Ctrl Pts',(-1.90935227139234,21.1598265146143,18.2999998957465));
#415=CARTESIAN_POINT('Ctrl Pts',(2.24163863494828,21.5072601080639,18.299999896146));
#416=CARTESIAN_POINT('Ctrl Pts',(6.49074961760718,20.6008827324258,18.2999999520204));
#417=CARTESIAN_POINT('Ctrl Pts',(10.1278360460098,18.577551003558,18.2999999814753));
#418=CARTESIAN_POINT('Ctrl Pts',(10.1280960576102,18.5774063576357,18.2999999814774));
#419=CARTESIAN_POINT('Ctrl Pts',(10.1283560660828,18.5772617060051,18.2999999814795));
#420=CARTESIAN_POINT('Ctrl Pts',(10.1286160714273,18.5771170486662,18.2999999814816));
#421=CARTESIAN_POINT('Ctrl Pts',(12.1638449073838,17.4447911423613,18.2999999979621));
#422=CARTESIAN_POINT('Ctrl Pts',(14.007403255848,15.9626896948202,18.3000000002732));
#423=CARTESIAN_POINT('Ctrl Pts',(15.5605934431194,14.2229288520329,18.300000000161));
#424=CARTESIAN_POINT('Ctrl Pts',(16.0890419264976,13.6310026434165,18.3000000001228));
#425=CARTESIAN_POINT('Ctrl Pts',(16.5838772971793,13.0092502867362,18.2999999999193));
#426=CARTESIAN_POINT('Ctrl Pts',(17.0412117294858,12.3613011252255,18.2999999998971));
#427=CARTESIAN_POINT('Ctrl Pts',(17.0413839897949,12.3610570676717,18.2999999998971));
#428=CARTESIAN_POINT('Ctrl Pts',(17.0415562447836,12.3608130064012,18.2999999998971));
#429=CARTESIAN_POINT('Ctrl Pts',(17.0417284944517,12.3605689414143,18.2999999998971));
#430=CARTESIAN_POINT('Ctrl Pts',(18.6376617084526,10.0992501066392,18.2999999998199));
#431=CARTESIAN_POINT('Ctrl Pts',(19.7769416892059,7.51896253401249,18.2999999991226));
#432=CARTESIAN_POINT('Ctrl Pts',(20.3704471777709,4.81806204920192,18.2999999987387));
#433=CARTESIAN_POINT('Ctrl Pts',(20.4468790551427,4.470238990063,18.2999999986892));
#434=CARTESIAN_POINT('Ctrl Pts',(20.5142595535205,4.12041558189727,18.299999998645));
#435=CARTESIAN_POINT('Ctrl Pts',(20.5723982935855,3.76901541856537,18.2999999986079));
#436=CARTESIAN_POINT('Ctrl Pts',(20.9953774643642,1.21245933338552,18.2999999983383));
#437=CARTESIAN_POINT('Ctrl Pts',(20.9291891506404,-1.42755831764532,18.2999999984493));
#438=CARTESIAN_POINT('Ctrl Pts',(20.3807696001441,-3.96159617484929,18.2999999992531));
#439=CARTESIAN_POINT('Ctrl Pts',(20.2683970744971,-4.48082681467875,18.2999999994178));
#440=CARTESIAN_POINT('Ctrl Pts',(20.1357779057838,-4.9956078596978,18.2999999996116));
#441=CARTESIAN_POINT('Ctrl Pts',(19.9829715318881,-5.50430948784447,18.2999999998372));
#442=CARTESIAN_POINT('Ctrl Pts',(19.2164860956087,-8.05598570033212,18.3000000009687));
#443=CARTESIAN_POINT('Ctrl Pts',(17.9420739821623,-10.4547035436461,18.3000000028998));
#444=CARTESIAN_POINT('Ctrl Pts',(16.2557975833817,-12.5170596398637,18.3000000002788));
#445=CARTESIAN_POINT('Ctrl Pts',(16.0526373805945,-12.765529394306,18.299999999963));
#446=CARTESIAN_POINT('Ctrl Pts',(15.8434989237637,-13.0091167728862,18.2999999995811));
#447=CARTESIAN_POINT('Ctrl Pts',(15.6285501989858,-13.2475009994318,18.2999999991238));
#448=CARTESIAN_POINT('Origin',(1.33226762955019E-13,0.,-0.0999999999998025));
#449=CARTESIAN_POINT('',(-23.2379999999999,1.4210854715202E-13,1.00000000000007));
#450=CARTESIAN_POINT('',(1.63949827072939E-13,23.238,0.999999999999159));
#451=CARTESIAN_POINT('Origin',(1.15463194561016E-13,7.105427357601E-14,
1.00000000000009));
#452=CARTESIAN_POINT('',(3.33181979575603E-13,23.2380000000002,10.8000000000003));
#453=CARTESIAN_POINT('',(1.44954381383879E-13,23.238,-0.100000000000169));
#454=CARTESIAN_POINT('',(-23.2379999999999,7.105427357601E-14,10.8000000000001));
#455=CARTESIAN_POINT('Origin',(1.15463194561016E-13,1.4210854715202E-13,
10.8000000000001));
#456=CARTESIAN_POINT('Origin',(1.15463194561016E-13,1.4210854715202E-13,
10.8000000000001));
#457=CARTESIAN_POINT('Origin',(1.15463194561016E-13,7.105427357601E-14,
1.00000000000009));
#458=CARTESIAN_POINT('Ctrl Pts',(14.1078631368542,-13.7200333120048,17.9863946738024));
#459=CARTESIAN_POINT('Ctrl Pts',(14.1540068151432,-13.7621070281498,18.0433800925231));
#460=CARTESIAN_POINT('Ctrl Pts',(14.2552266895951,-13.8543991128708,18.1441018283206));
#461=CARTESIAN_POINT('Ctrl Pts',(14.4127743270743,-13.998050742399,18.239998601574));
#462=CARTESIAN_POINT('Ctrl Pts',(14.5650383590714,-14.1368847907223,18.2899257572846));
#463=CARTESIAN_POINT('Ctrl Pts',(14.65874492576,-14.2223262560325,18.3000009676173));
#464=CARTESIAN_POINT('Ctrl Pts',(14.7056013660116,-14.2650498671493,18.2999999998606));
#465=CARTESIAN_POINT('Ctrl Pts',(12.0531133926939,-15.9028885297339,17.942949723443));
#466=CARTESIAN_POINT('Ctrl Pts',(12.0937872388517,-15.9531452809757,18.0074270433352));
#467=CARTESIAN_POINT('Ctrl Pts',(12.1846277201559,-16.06486689641,18.1218506272956));
#468=CARTESIAN_POINT('Ctrl Pts',(12.3291772241397,-16.2416383352867,18.2313299322902));
#469=CARTESIAN_POINT('Ctrl Pts',(12.4702911377507,-16.4137694097863,18.2884591699339));
#470=CARTESIAN_POINT('Ctrl Pts',(12.5574835441357,-16.5200191931014,18.3000025276329));
#471=CARTESIAN_POINT('Ctrl Pts',(12.6010832500182,-16.5731485717568,18.2999999994316));
#472=CARTESIAN_POINT('Ctrl Pts',(6.94058054846049,-19.2797572731119,17.8566420547104));
#473=CARTESIAN_POINT('Ctrl Pts',(6.96460483283627,-19.3424529182727,17.935648527368));
#474=CARTESIAN_POINT('Ctrl Pts',(7.02132851179659,-19.4865755392557,18.0770590960068));
#475=CARTESIAN_POINT('Ctrl Pts',(7.11758101922059,-19.7239127322218,18.2137859291953));
#476=CARTESIAN_POINT('Ctrl Pts',(7.21420704375936,-19.959143619385,18.2854822507024));
#477=CARTESIAN_POINT('Ctrl Pts',(7.27456212329256,-20.1053586533699,18.2999999867869));
#478=CARTESIAN_POINT('Ctrl Pts',(7.3047439669328,-20.1784712048643,18.3000000002049));
#479=CARTESIAN_POINT('Ctrl Pts',(-3.16178105308349,-20.6092377903489,17.714211167817));
#480=CARTESIAN_POINT('Ctrl Pts',(-3.17163109948725,-20.6728567489007,17.8159540968292));
#481=CARTESIAN_POINT('Ctrl Pts',(-3.19349699407922,-20.8314083556419,18.0010772654008));
#482=CARTESIAN_POINT('Ctrl Pts',(-3.22793300542118,-21.1165814681878,18.1836926640288));
#483=CARTESIAN_POINT('Ctrl Pts',(-3.2613416277966,-21.4097640270892,18.2803413591122));
#484=CARTESIAN_POINT('Ctrl Pts',(-3.28193467518166,-21.5945639346453,18.2999996082376));
#485=CARTESIAN_POINT('Ctrl Pts',(-3.29222847824527,-21.6869752767484,18.300000000385));
#486=CARTESIAN_POINT('Ctrl Pts',(-11.7183229273529,-17.0254538231859,17.5871186899977));
#487=CARTESIAN_POINT('Ctrl Pts',(-11.7506219607244,-17.0709390343308,17.7077550815282));
#488=CARTESIAN_POINT('Ctrl Pts',(-11.8369544620279,-17.1973189578827,17.9309335680327));
#489=CARTESIAN_POINT('Ctrl Pts',(-12.0031926740969,-17.4492317246288,18.1555326231754));
#490=CARTESIAN_POINT('Ctrl Pts',(-12.1786100402718,-17.7184314400212,18.275492335996));
#491=CARTESIAN_POINT('Ctrl Pts',(-12.2902526028758,-17.8905386076327,18.3000017723652));
#492=CARTESIAN_POINT('Ctrl Pts',(-12.3460798733511,-17.9766081682556,18.2999999998286));
#493=CARTESIAN_POINT('Ctrl Pts',(-18.3658024386281,-9.58805157291089,17.4465924283593));
#494=CARTESIAN_POINT('Ctrl Pts',(-18.4058147624926,-9.6073465007288,17.5866515002047));
#495=CARTESIAN_POINT('Ctrl Pts',(-18.5319542980085,-9.67245059269796,17.8508431666259));
#496=CARTESIAN_POINT('Ctrl Pts',(-18.809588190097,-9.82232856266485,18.1229675757644));
#497=CARTESIAN_POINT('Ctrl Pts',(-19.1163336704831,-9.99023369550667,18.2698440093475));
#498=CARTESIAN_POINT('Ctrl Pts',(-19.314768151587,-10.0993593225861,18.3000021100222));
#499=CARTESIAN_POINT('Ctrl Pts',(-19.4140066076306,-10.1539411597762,18.2999999998094));
#500=CARTESIAN_POINT('Ctrl Pts',(-20.6742319729996,-1.71376708462176,17.3346089270464));
#501=CARTESIAN_POINT('Ctrl Pts',(-20.7062867166748,-1.71422450815172,17.4888960114142));
#502=CARTESIAN_POINT('Ctrl Pts',(-20.8335408027608,-1.7225251552178,17.7848452669693));
#503=CARTESIAN_POINT('Ctrl Pts',(-21.1552794729174,-1.75176732311083,18.0957822852031));
#504=CARTESIAN_POINT('Ctrl Pts',(-21.5256030889735,-1.78805725053337,18.2650950043961));
#505=CARTESIAN_POINT('Ctrl Pts',(-21.768517225572,-1.81242181685075,18.2999985917608));
#506=CARTESIAN_POINT('Ctrl Pts',(-21.8900033847966,-1.8246171998916,18.3000000008889));
#507=CARTESIAN_POINT('Ctrl Pts',(-19.4138411178788,6.13578434632927,17.2228500968314));
#508=CARTESIAN_POINT('Ctrl Pts',(-19.4303187730154,6.14206643217123,17.3899047988053));
#509=CARTESIAN_POINT('Ctrl Pts',(-19.5323375660889,6.17544603879807,17.7164599923126));
#510=CARTESIAN_POINT('Ctrl Pts',(-19.8378379645634,6.27084919956708,18.0672030333965));
#511=CARTESIAN_POINT('Ctrl Pts',(-20.2047274880996,6.38417510761034,18.2600618934898));
#512=CARTESIAN_POINT('Ctrl Pts',(-20.4487125696306,6.4592889211697,18.3000022317496));
#513=CARTESIAN_POINT('Ctrl Pts',(-20.5707524792252,6.49685071868678,18.2999999999095));
#514=CARTESIAN_POINT('Ctrl Pts',(-15.9563773875013,13.291317283921,17.111184326683));
#515=CARTESIAN_POINT('Ctrl Pts',(-15.9565292699877,13.2951174201812,17.2899486694539));
#516=CARTESIAN_POINT('Ctrl Pts',(-16.0222101747921,13.3548652656751,17.6462812850132));
#517=CARTESIAN_POINT('Ctrl Pts',(-16.2739032177324,13.5644032771501,18.0375743369447));
#518=CARTESIAN_POINT('Ctrl Pts',(-16.5913427993922,13.8244684743717,18.2548157393116));
#519=CARTESIAN_POINT('Ctrl Pts',(-16.8056511173035,13.9991880592788,18.3000086831261));
#520=CARTESIAN_POINT('Ctrl Pts',(-16.9128542094946,14.0865884951882,18.2999999981233));
#521=CARTESIAN_POINT('Ctrl Pts',(-9.57167622008972,18.4225557902241,16.9995584991306));
#522=CARTESIAN_POINT('Ctrl Pts',(-9.56117357573539,18.4096440450042,17.1884025153525));
#523=CARTESIAN_POINT('Ctrl Pts',(-9.5850146563112,18.4667442891783,17.5731051059975));
#524=CARTESIAN_POINT('Ctrl Pts',(-9.73314149598326,18.7555356555751,18.0062009721794));
#525=CARTESIAN_POINT('Ctrl Pts',(-9.93265895687059,19.1352985733684,18.2492153747575));
#526=CARTESIAN_POINT('Ctrl Pts',(-10.0699250806025,19.3948570296691,18.3000012519608));
#527=CARTESIAN_POINT('Ctrl Pts',(-10.1386131521694,19.5246959664335,18.3000000003418));
#528=CARTESIAN_POINT('Ctrl Pts',(0.100433548701835,20.7416405875902,16.8598525937314));
#529=CARTESIAN_POINT('Ctrl Pts',(0.103668481924872,20.7005936613132,17.0587539614677));
#530=CARTESIAN_POINT('Ctrl Pts',(0.109518734002609,20.7248037771082,17.476849191405));
#531=CARTESIAN_POINT('Ctrl Pts',(0.114226406821425,21.0409979842802,17.9641691328451));
#532=CARTESIAN_POINT('Ctrl Pts',(0.116068548547101,21.4903606888168,18.2416416195552));
#533=CARTESIAN_POINT('Ctrl Pts',(0.116490623645022,21.804111071943,18.3000025343518));
#534=CARTESIAN_POINT('Ctrl Pts',(0.116680513894911,21.9610895382619,18.3000000000773));
#535=CARTESIAN_POINT('Ctrl Pts',(9.13688822455974,18.8502996150342,16.7338530825683));
#536=CARTESIAN_POINT('Ctrl Pts',(9.11174029548411,18.7865938360653,16.9392984346657));
#537=CARTESIAN_POINT('Ctrl Pts',(9.1122684667803,18.7663768785181,17.3853306278681));
#538=CARTESIAN_POINT('Ctrl Pts',(9.25154155798466,19.0396721151392,17.9234573099608));
#539=CARTESIAN_POINT('Ctrl Pts',(9.45847786270583,19.4652957975354,18.2342370886685));
#540=CARTESIAN_POINT('Ctrl Pts',(9.60462027494517,19.7693610991178,18.3000089095098));
#541=CARTESIAN_POINT('Ctrl Pts',(9.67774358752631,19.9215338838624,18.2999999983427));
#542=CARTESIAN_POINT('Ctrl Pts',(16.6966455911596,12.1244184569743,16.5932089516939));
#543=CARTESIAN_POINT('Ctrl Pts',(16.6179266838646,12.0631120688532,16.8018170684172));
#544=CARTESIAN_POINT('Ctrl Pts',(16.5637675464757,12.015060386486,17.2750977717986));
#545=CARTESIAN_POINT('Ctrl Pts',(16.7951963797916,12.1742929189862,17.8731303984208));
#546=CARTESIAN_POINT('Ctrl Pts',(17.1904061336428,12.456487920382,18.2249672588974));
#547=CARTESIAN_POINT('Ctrl Pts',(17.47879542932,12.6639832692858,18.3000012169235));
#548=CARTESIAN_POINT('Ctrl Pts',(17.623104844962,12.7678603905394,18.3000000006875));
#549=CARTESIAN_POINT('Ctrl Pts',(20.2363664951377,3.72842657719715,16.465926858225));
#550=CARTESIAN_POINT('Ctrl Pts',(20.1067313388792,3.7015824800412,16.6732675533772));
#551=CARTESIAN_POINT('Ctrl Pts',(19.9804486964429,3.67091240607408,17.1673368331169));
#552=CARTESIAN_POINT('Ctrl Pts',(20.2315777456728,3.70788167429314,17.822668547677));
#553=CARTESIAN_POINT('Ctrl Pts',(20.7258025691886,3.79245328828404,18.2155617373108));
#554=CARTESIAN_POINT('Ctrl Pts',(21.0968193897017,3.85756580969911,18.3000108040123));
#555=CARTESIAN_POINT('Ctrl Pts',(21.2825712838148,3.89019865467628,18.2999999980554));
#556=CARTESIAN_POINT('Ctrl Pts',(19.7608405576939,-5.42213635001989,16.3376879046104));
#557=CARTESIAN_POINT('Ctrl Pts',(19.5971557629762,-5.37941792674687,16.5383736003102));
#558=CARTESIAN_POINT('Ctrl Pts',(19.4036131245779,-5.33364960775387,17.0478765547115));
#559=CARTESIAN_POINT('Ctrl Pts',(19.6092097525177,-5.40207308811283,17.7650508902068));
#560=CARTESIAN_POINT('Ctrl Pts',(20.1041511680576,-5.54790569866995,18.2046789722032));
#561=CARTESIAN_POINT('Ctrl Pts',(20.4885253863599,-5.6589742441431,18.3000089568012));
#562=CARTESIAN_POINT('Ctrl Pts',(20.6809997812915,-5.7145624978525,18.2999999987383));
#563=CARTESIAN_POINT('Ctrl Pts',(16.782146862112,-10.7850102361229,16.2513393467787));
#564=CARTESIAN_POINT('Ctrl Pts',(16.6217262199574,-10.6780434498948,16.4425655802327));
#565=CARTESIAN_POINT('Ctrl Pts',(16.4130779804798,-10.5411776288858,16.9569080018467));
#566=CARTESIAN_POINT('Ctrl Pts',(16.5576573908002,-10.6438180349999,17.7196117975254));
#567=CARTESIAN_POINT('Ctrl Pts',(16.9809940373932,-10.9326133308507,18.1959575257341));
#568=CARTESIAN_POINT('Ctrl Pts',(17.3186989299889,-11.1619632961374,18.2999925406655));
#569=CARTESIAN_POINT('Ctrl Pts',(17.4878391153292,-11.2767245595061,18.3000000035889));
#570=CARTESIAN_POINT('Ctrl Pts',(14.7633728968658,-13.0022480842499,16.2078690048205));
#571=CARTESIAN_POINT('Ctrl Pts',(14.6142674858192,-12.8620282750299,16.391999110563));
#572=CARTESIAN_POINT('Ctrl Pts',(14.4127215151657,-12.6724929834828,16.9066014153687));
#573=CARTESIAN_POINT('Ctrl Pts',(14.5257990661188,-12.7788319319519,17.6938064983451));
#574=CARTESIAN_POINT('Ctrl Pts',(14.8972701465123,-13.1281660282638,18.1909615488057));
#575=CARTESIAN_POINT('Ctrl Pts',(15.1976296190939,-13.4106262531944,18.3000104729351));
#576=CARTESIAN_POINT('Ctrl Pts',(15.3480647024459,-13.5520964958861,18.2999999984913));
#577=CARTESIAN_POINT('',(14.9809561240162,-12.6657226901029,16.2743071446838));
#578=CARTESIAN_POINT('',(14.7633730511392,-13.0022479148094,16.2078690081427));
#579=CARTESIAN_POINT('Ctrl Pts',(14.9809561986592,-12.6657226890726,16.2743070862832));
#580=CARTESIAN_POINT('Ctrl Pts',(14.9835076821762,-12.6680151078043,16.2706621322482));
#581=CARTESIAN_POINT('Ctrl Pts',(14.9856406734772,-12.6702660720624,16.2674237838566));
#582=CARTESIAN_POINT('Ctrl Pts',(14.9874211116479,-12.6724958538917,16.2645020222945));
#583=CARTESIAN_POINT('Ctrl Pts',(14.9901651734706,-12.6759324569095,16.2599989204799));
#584=CARTESIAN_POINT('Ctrl Pts',(14.9925182981039,-12.6798792127765,16.2555201797863));
#585=CARTESIAN_POINT('Ctrl Pts',(14.9939352905167,-12.6844520142379,16.2513849093069));
#586=CARTESIAN_POINT('Ctrl Pts',(14.9951323315501,-12.688315006684,16.2478915324876));
#587=CARTESIAN_POINT('Ctrl Pts',(14.9956154645885,-12.6924635127154,16.2447828661119));
#588=CARTESIAN_POINT('Ctrl Pts',(14.9953071013754,-12.697024076415,16.2420069247322));
#589=CARTESIAN_POINT('Ctrl Pts',(14.9948883863733,-12.703216697188,16.2382375766023));
#590=CARTESIAN_POINT('Ctrl Pts',(14.9930146309817,-12.7101377763576,16.2350982338215));
#591=CARTESIAN_POINT('Ctrl Pts',(14.9895438590975,-12.7181540652745,16.2324092327418));
#592=CARTESIAN_POINT('Ctrl Pts',(14.9845799379034,-12.729619015372,16.2285634053882));
#593=CARTESIAN_POINT('Ctrl Pts',(14.9761922305157,-12.743694137721,16.2255155136149));
#594=CARTESIAN_POINT('Ctrl Pts',(14.963241569346,-12.7620296687891,16.2229295493953));
#595=CARTESIAN_POINT('Ctrl Pts',(14.9514582070835,-12.7787125394178,16.2205766692761));
#596=CARTESIAN_POINT('Ctrl Pts',(14.936597004163,-12.7979063474079,16.21875700982));
#597=CARTESIAN_POINT('Ctrl Pts',(14.9208645465083,-12.8174662469522,16.2172587117476));
#598=CARTESIAN_POINT('Ctrl Pts',(14.9160710631048,-12.823425904108,16.2168021990335));
#599=CARTESIAN_POINT('Ctrl Pts',(14.9111969694813,-12.8294197799821,16.216375595836));
#600=CARTESIAN_POINT('Ctrl Pts',(14.9063053948625,-12.8353878547391,16.2159730662483));
#601=CARTESIAN_POINT('Ctrl Pts',(14.8884205968504,-12.857208601609,16.2145013192279));
#602=CARTESIAN_POINT('Ctrl Pts',(14.8681365868536,-12.881313788867,16.2131777568358));
#603=CARTESIAN_POINT('Ctrl Pts',(14.847336536586,-12.9056365440226,16.2119909481611));
#604=CARTESIAN_POINT('Ctrl Pts',(14.8264824868575,-12.9300224440096,16.2108010583867));
#605=CARTESIAN_POINT('Ctrl Pts',(14.8051096377271,-12.9546267803524,16.2097487086421));
#606=CARTESIAN_POINT('Ctrl Pts',(14.7851565877822,-12.9774036059903,16.2088233575307));
#607=CARTESIAN_POINT('Ctrl Pts',(14.777651017515,-12.9859713721093,16.208475276019));
#608=CARTESIAN_POINT('Ctrl Pts',(14.7703467528393,-12.9942809351585,16.2081451689396));
#609=CARTESIAN_POINT('Ctrl Pts',(14.7633483146979,-13.0022246817273,16.207832484709));
#610=CARTESIAN_POINT('Ctrl Pts',(15.6285501989858,-13.2475009994318,18.2999999991238));
#611=CARTESIAN_POINT('Ctrl Pts',(15.6259483972066,-13.2451639125947,18.3000001392113));
#612=CARTESIAN_POINT('Ctrl Pts',(15.6233534685981,-13.2428329949213,18.2999846916571));
#613=CARTESIAN_POINT('Ctrl Pts',(15.6207522643773,-13.2404964343262,18.2999536189947));
#614=CARTESIAN_POINT('Ctrl Pts',(15.5848934987713,-13.2082858996697,18.2995252684221));
#615=CARTESIAN_POINT('Ctrl Pts',(15.549160437734,-13.1761872553619,18.2961385018486));
#616=CARTESIAN_POINT('Ctrl Pts',(15.5137051563045,-13.1443372956502,18.2898982490883));
#617=CARTESIAN_POINT('Ctrl Pts',(15.476405008804,-13.1108300677497,18.2833332934875));
#618=CARTESIAN_POINT('Ctrl Pts',(15.4394163682028,-13.0776017260949,18.2736053401815));
#619=CARTESIAN_POINT('Ctrl Pts',(15.4030225635928,-13.0449070480116,18.2608199408261));
#620=CARTESIAN_POINT('Ctrl Pts',(15.3700271905294,-13.0152653792688,18.2492284343591));
#621=CARTESIAN_POINT('Ctrl Pts',(15.3375194370448,-12.9860611852074,18.2351276249288));
#622=CARTESIAN_POINT('Ctrl Pts',(15.3056379192034,-12.9574192447868,18.2185431058065));
#623=CARTESIAN_POINT('Ctrl Pts',(15.302183665606,-12.9543159883412,18.2167462297881));
#624=CARTESIAN_POINT('Ctrl Pts',(15.2987367788628,-12.9512193461796,18.2149201515704));
#625=CARTESIAN_POINT('Ctrl Pts',(15.2952974476099,-12.9481294881539,18.2130648705263));
#626=CARTESIAN_POINT('Ctrl Pts',(15.2625734898248,-12.9187306381566,18.1954125613707));
#627=CARTESIAN_POINT('Ctrl Pts',(15.2307161878319,-12.8901100298689,18.1752197039351));
#628=CARTESIAN_POINT('Ctrl Pts',(15.1998773706631,-12.8624043715702,18.1525501222867));
#629=CARTESIAN_POINT('Ctrl Pts',(15.1962915125788,-12.8591828291146,18.149914161829));
#630=CARTESIAN_POINT('Ctrl Pts',(15.1927194395389,-12.8559736704573,18.1472446604963));
#631=CARTESIAN_POINT('Ctrl Pts',(15.1891614031793,-12.852777122219,18.1445416761557));
#632=CARTESIAN_POINT('Ctrl Pts',(15.1891577889714,-12.8527738752061,18.1445389304987));
#633=CARTESIAN_POINT('Ctrl Pts',(15.1891541747779,-12.8527706282062,18.1445361848071));
#634=CARTESIAN_POINT('Ctrl Pts',(15.1891505605989,-12.8527673812193,18.144533439081));
#635=CARTESIAN_POINT('Ctrl Pts',(15.1558738565622,-12.8228715120022,18.1192528108384));
#636=CARTESIAN_POINT('Ctrl Pts',(15.1238237550333,-12.7940775936967,18.09104227536));
#637=CARTESIAN_POINT('Ctrl Pts',(15.0932398906514,-12.7666008113026,18.0602012656647));
#638=CARTESIAN_POINT('Ctrl Pts',(15.066554767605,-12.7426266885446,18.0332917774353));
#639=CARTESIAN_POINT('Ctrl Pts',(15.0409836076064,-12.719653262879,18.0043829103991));
#640=CARTESIAN_POINT('Ctrl Pts',(15.0166273390599,-12.6977712152058,17.9735829245624));
#641=CARTESIAN_POINT('Ctrl Pts',(15.0129994782695,-12.6945118890649,17.9689952735127));
#642=CARTESIAN_POINT('Ctrl Pts',(15.0093986213386,-12.6912768216184,17.9643656004262));
#643=CARTESIAN_POINT('Ctrl Pts',(15.005825157063,-12.6880663624151,17.9596941970992));
#644=CARTESIAN_POINT('Ctrl Pts',(14.9816534141104,-12.666350070146,17.9280957392057));
#645=CARTESIAN_POINT('Ctrl Pts',(14.9588649639436,-12.64587643605,17.8947636894608));
#646=CARTESIAN_POINT('Ctrl Pts',(14.9375533464359,-12.6267296023627,17.8598276581288));
#647=CARTESIAN_POINT('Ctrl Pts',(14.9345776535837,-12.624056173369,17.8549496192525));
#648=CARTESIAN_POINT('Ctrl Pts',(14.9316307957503,-12.621408650193,17.8500402495934));
#649=CARTESIAN_POINT('Ctrl Pts',(14.9287130712058,-12.618787301256,17.8450998462846));
#650=CARTESIAN_POINT('Ctrl Pts',(14.9049664322799,-12.5974527901478,17.8048911248201));
#651=CARTESIAN_POINT('Ctrl Pts',(14.8831499740621,-12.5778523734809,17.7626261294687));
#652=CARTESIAN_POINT('Ctrl Pts',(14.8635119497702,-12.560209341735,17.7186110160187));
#653=CARTESIAN_POINT('Ctrl Pts',(14.8635050730486,-12.5602031636074,17.718595603079));
#654=CARTESIAN_POINT('Ctrl Pts',(14.8634981965939,-12.5601969857198,17.7185801899245));
#655=CARTESIAN_POINT('Ctrl Pts',(14.8634913204061,-12.560190808072,17.7185647765552));
#656=CARTESIAN_POINT('Ctrl Pts',(14.8452577416286,-12.543809546861,17.6776931636848));
#657=CARTESIAN_POINT('Ctrl Pts',(14.8288983800358,-12.5291123392999,17.635313020085));
#658=CARTESIAN_POINT('Ctrl Pts',(14.8144416216745,-12.5161244475216,17.5916527523174));
#659=CARTESIAN_POINT('Ctrl Pts',(14.8129009594588,-12.5147403229741,17.5869998610398));
#660=CARTESIAN_POINT('Ctrl Pts',(14.8113819394158,-12.5133756420581,17.5823324139301));
#661=CARTESIAN_POINT('Ctrl Pts',(14.8098846203698,-12.5120304574102,17.5776506765761));
#662=CARTESIAN_POINT('Ctrl Pts',(14.7964907013087,-12.4999974212017,17.5357712846396));
#663=CARTESIAN_POINT('Ctrl Pts',(14.7849040761461,-12.489588046715,17.4929808535632));
#664=CARTESIAN_POINT('Ctrl Pts',(14.7751219653663,-12.4807997715146,17.4494731305747));
#665=CARTESIAN_POINT('Ctrl Pts',(14.7736069919134,-12.4794387152022,17.4427350096512));
#666=CARTESIAN_POINT('Ctrl Pts',(14.7721353682376,-12.4781166027064,17.4359796402137));
#667=CARTESIAN_POINT('Ctrl Pts',(14.7707071594473,-12.4768334925116,17.4292076984644));
#668=CARTESIAN_POINT('Ctrl Pts',(14.7600762382766,-12.467282617719,17.3788005175276));
#669=CARTESIAN_POINT('Ctrl Pts',(14.7518501388621,-12.4598921118385,17.3274753230367));
#670=CARTESIAN_POINT('Ctrl Pts',(14.7460948207303,-12.4547212409826,17.2756518395099));
#671=CARTESIAN_POINT('Ctrl Pts',(14.7409359217975,-12.4500862235032,17.2291987837904));
#672=CARTESIAN_POINT('Ctrl Pts',(14.7377599063221,-12.447232550978,17.1823475714104));
#673=CARTESIAN_POINT('Ctrl Pts',(14.7366258537173,-12.446213366468,17.1353075256962));
#674=CARTESIAN_POINT('Ctrl Pts',(14.7365341860858,-12.4461309838433,17.1315051892283));
#675=CARTESIAN_POINT('Ctrl Pts',(14.7364558812359,-12.4460606063284,17.1277016203718));
#676=CARTESIAN_POINT('Ctrl Pts',(14.7363909815533,-12.4460022720702,17.1238969309691));
#677=CARTESIAN_POINT('Ctrl Pts',(14.7361377872647,-12.4457746915888,17.1090536283823));
#678=CARTESIAN_POINT('Ctrl Pts',(14.7360888239575,-12.4457305925407,17.0942237447959));
#679=CARTESIAN_POINT('Ctrl Pts',(14.7362455294775,-12.4458712759497,17.0793823782081));
#680=CARTESIAN_POINT('Ctrl Pts',(14.7367843539932,-12.4463550091947,17.0283510414395));
#681=CARTESIAN_POINT('Ctrl Pts',(14.7397521138147,-12.4490209730047,16.9774903453659));
#682=CARTESIAN_POINT('Ctrl Pts',(14.7452042732746,-12.4539193588865,16.9271047929002));
#683=CARTESIAN_POINT('Ctrl Pts',(14.7452056784075,-12.4539206213007,16.9270918075136));
#684=CARTESIAN_POINT('Ctrl Pts',(14.7452070837057,-12.4539218838633,16.9270788221586));
#685=CARTESIAN_POINT('Ctrl Pts',(14.745208489169,-12.4539231465744,16.9270658368352));
#686=CARTESIAN_POINT('Ctrl Pts',(14.7493548709759,-12.4576483822435,16.8887566858768));
#687=CARTESIAN_POINT('Ctrl Pts',(14.7549420950444,-12.462668321158,16.8507105458148));
#688=CARTESIAN_POINT('Ctrl Pts',(14.7618950230188,-12.4689152868343,16.8131483788442));
#689=CARTESIAN_POINT('Ctrl Pts',(14.7701982257858,-12.4763754277822,16.7682915516383));
#690=CARTESIAN_POINT('Ctrl Pts',(14.7804521150592,-12.4855882101007,16.7240791711256));
#691=CARTESIAN_POINT('Ctrl Pts',(14.7925833563864,-12.4964875114177,16.6806863481468));
#692=CARTESIAN_POINT('Ctrl Pts',(14.7938369626016,-12.4976138126349,16.676202263533));
#693=CARTESIAN_POINT('Ctrl Pts',(14.7951106477821,-12.4987581518865,16.671726947679));
#694=CARTESIAN_POINT('Ctrl Pts',(14.7964043524268,-12.4999204755186,16.667260606783));
#695=CARTESIAN_POINT('Ctrl Pts',(14.8085735481784,-12.5108538395317,16.6252480988436));
#696=CARTESIAN_POINT('Ctrl Pts',(14.8224451883498,-12.5233165969895,16.5842556606386));
#697=CARTESIAN_POINT('Ctrl Pts',(14.8379371144512,-12.5372348683939,16.5444226315668));
#698=CARTESIAN_POINT('Ctrl Pts',(14.8406135877533,-12.5396394681565,16.537540850815));
#699=CARTESIAN_POINT('Ctrl Pts',(14.8433385118834,-12.5420875919416,16.530693716035));
#700=CARTESIAN_POINT('Ctrl Pts',(14.8461115714486,-12.5445789564194,16.5238820024396));
#701=CARTESIAN_POINT('Ctrl Pts',(14.8649006801424,-12.5614594153019,16.4777286385723));
#702=CARTESIAN_POINT('Ctrl Pts',(14.8858992796394,-12.5803246568384,16.4332011118747));
#703=CARTESIAN_POINT('Ctrl Pts',(14.9089560453778,-12.6010387629311,16.3906952586971));
#704=CARTESIAN_POINT('Ctrl Pts',(14.9283079394158,-12.6184244271109,16.3550194498684));
#705=CARTESIAN_POINT('Ctrl Pts',(14.9491074017911,-12.6371104667439,16.320765732215));
#706=CARTESIAN_POINT('Ctrl Pts',(14.9713260599995,-12.6570715458737,16.288102558739));
#707=CARTESIAN_POINT('Ctrl Pts',(14.9744905360609,-12.6599144878945,16.2834505302688));
#708=CARTESIAN_POINT('Ctrl Pts',(14.9776838445881,-12.6627833338509,16.2788308277407));
#709=CARTESIAN_POINT('Ctrl Pts',(14.9809059468436,-12.6656780495403,16.2742440031344));
#710=CARTESIAN_POINT('',(14.1078628928659,-13.7200330974046,17.986395033035));
#711=CARTESIAN_POINT('Origin',(14.7043526430334,-14.2664412253525,17.0999093647757));
#712=CARTESIAN_POINT('Ctrl Pts',(14.7633730511392,-13.0022479148095,16.2078690081427));
#713=CARTESIAN_POINT('Ctrl Pts',(16.7821469379882,-10.7850100995131,16.2513393489784));
#714=CARTESIAN_POINT('Ctrl Pts',(18.2714937308906,-8.1035732200699,16.2945136267889));
#715=CARTESIAN_POINT('Ctrl Pts',(19.0954214567052,-5.23776100034262,16.3374739240882));
#716=CARTESIAN_POINT('Ctrl Pts',(19.9193492035078,-2.3719487076135,16.3804342224817));
#717=CARTESIAN_POINT('Ctrl Pts',(20.0778578493222,0.67823893479158,16.4231805403533));
#718=CARTESIAN_POINT('Ctrl Pts',(19.5671586882331,3.60266473595779,16.4657673815339));
#719=CARTESIAN_POINT('Ctrl Pts',(19.056459527144,6.52709053712364,16.5083542227144));
#720=CARTESIAN_POINT('Ctrl Pts',(17.8765525591514,9.32575449704871,16.5507815872041));
#721=CARTESIAN_POINT('Ctrl Pts',(16.1526354701649,11.7339686507207,16.5930918890803));
#722=CARTESIAN_POINT('Ctrl Pts',(14.4287183811785,14.1421828043926,16.6354021909562));
#723=CARTESIAN_POINT('Ctrl Pts',(12.1607911711987,16.1599471518107,16.6775954302185));
#724=CARTESIAN_POINT('Ctrl Pts',(9.57391066894465,17.5831469178427,16.7197057828204));
#725=CARTESIAN_POINT('Ctrl Pts',(6.12473666593942,19.4807466058866,16.7758529196228));
#726=CARTESIAN_POINT('Ctrl Pts',(2.10853458778053,20.3213425936896,16.831852702362));
#727=CARTESIAN_POINT('Ctrl Pts',(-1.80942870995005,19.9831186436595,16.8877742047148));
#728=CARTESIAN_POINT('Ctrl Pts',(-3.76841035881534,19.8140066686445,16.9157349558911));
#729=CARTESIAN_POINT('Ctrl Pts',(-5.7028323125738,19.3501897091715,16.9436761369709));
#730=CARTESIAN_POINT('Ctrl Pts',(-7.52450537903015,18.6133751939975,16.9716057433203));
#731=CARTESIAN_POINT('Ctrl Pts',(-11.1678515119431,17.1397461636483,17.0274649560185));
#732=CARTESIAN_POINT('Ctrl Pts',(-14.3602020956487,14.5741269104972,17.0832778697946));
#733=CARTESIAN_POINT('Ctrl Pts',(-16.5768068670095,11.3337428469162,17.1391040977696));
#734=CARTESIAN_POINT('Ctrl Pts',(-17.6851092526901,9.71355081512524,17.1670172117571));
#735=CARTESIAN_POINT('Ctrl Pts',(-18.5494751852842,7.92466758072713,17.1949336542944));
#736=CARTESIAN_POINT('Ctrl Pts',(-19.1392070084715,6.04903203466009,17.2228617293398));
#737=CARTESIAN_POINT('Ctrl Pts',(-19.7289388316587,4.17339648859198,17.2507898043854));
#738=CARTESIAN_POINT('Ctrl Pts',(-20.0440365454387,2.21100863085383,17.2787295119388));
#739=CARTESIAN_POINT('Ctrl Pts',(-20.0617325600946,0.246559685004897,17.3066879420841));
#740=CARTESIAN_POINT('Ctrl Pts',(-20.0971245894061,-3.68233820669417,17.3626048023749));
#741=CARTESIAN_POINT('Ctrl Pts',(-18.9429098222203,-7.61948045083926,17.4185965530312));
#742=CARTESIAN_POINT('Ctrl Pts',(-16.7855103634848,-10.9151684656272,17.474734139687));
#743=CARTESIAN_POINT('Ctrl Pts',(-15.7068106341171,-12.5630124730214,17.5028029330148));
#744=CARTESIAN_POINT('Ctrl Pts',(-14.3773147318621,-14.0504929230763,17.5309081853425));
#745=CARTESIAN_POINT('Ctrl Pts',(-12.8571662137463,-15.3076120354954,17.5590592778438));
#746=CARTESIAN_POINT('Ctrl Pts',(-9.81686917751436,-17.8218502603332,17.6153614628467));
#747=CARTESIAN_POINT('Ctrl Pts',(-6.01396167783936,-19.4146431346282,17.671847008544));
#748=CARTESIAN_POINT('Ctrl Pts',(-2.07503295476844,-19.7933873911002,17.7286107308472));
#749=CARTESIAN_POINT('Ctrl Pts',(0.87916358753481,-20.0774455834541,17.7711835225746));
#750=CARTESIAN_POINT('Ctrl Pts',(3.90987206799777,-19.6786014282831,17.8139127886426));
#751=CARTESIAN_POINT('Ctrl Pts',(6.70335951928754,-18.6349621648531,17.8568543388597));
#752=CARTESIAN_POINT('Ctrl Pts',(9.49684697057731,-17.591322901423,17.8997958890766));
#753=CARTESIAN_POINT('Ctrl Pts',(12.0531133926939,-15.9028885297339,17.942949723443));
#754=CARTESIAN_POINT('Ctrl Pts',(14.1078631368542,-13.7200333120048,17.9863946738024));
#755=CARTESIAN_POINT('Ctrl Pts',(1.6044324724055,-19.6074764082947,1.24853888104813));
#756=CARTESIAN_POINT('Ctrl Pts',(4.86232056162216,-19.340891534258,1.34450577614073));
#757=CARTESIAN_POINT('Ctrl Pts',(11.2393193592565,-17.1519097974925,1.53643883815691));
#758=CARTESIAN_POINT('Ctrl Pts',(18.0723306568728,-9.6907850751246,1.82433806709666));
#759=CARTESIAN_POINT('Ctrl Pts',(20.5059447431206,0.127860176778682,2.11223656786727));
#760=CARTESIAN_POINT('Ctrl Pts',(17.9497605186036,9.9158946799874,2.40013506863775));
#761=CARTESIAN_POINT('Ctrl Pts',(11.0250060224703,17.290558183171,2.68803356940822));
#762=CARTESIAN_POINT('Ctrl Pts',(1.41730518713465,20.4574520598663,2.97593207017893));
#763=CARTESIAN_POINT('Ctrl Pts',(-8.53537390142418,18.6457211151576,3.26383057094946));
#764=CARTESIAN_POINT('Ctrl Pts',(-16.4108352383311,12.296343178354,3.55172907172003));
#765=CARTESIAN_POINT('Ctrl Pts',(-20.2925274541417,2.95448577351021,3.83962757249067));
#766=CARTESIAN_POINT('Ctrl Pts',(-19.235773162672,-7.10637779263923,4.12752607326125));
#767=CARTESIAN_POINT('Ctrl Pts',(-13.4977556338916,-15.4378177085829,4.41542457403189));
#768=CARTESIAN_POINT('Ctrl Pts',(-4.47488906856299,-20.0122704585581,4.70332307480264));
#769=CARTESIAN_POINT('Ctrl Pts',(5.63699712064602,-19.7164873087511,4.99122157557295));
#770=CARTESIAN_POINT('Ctrl Pts',(14.377049821986,-14.6224500522985,5.27912007634349));
#771=CARTESIAN_POINT('Ctrl Pts',(19.6182674336253,-5.96985673482415,5.56701857711424));
#772=CARTESIAN_POINT('Ctrl Pts',(20.0851342721951,4.13557596298315,5.85491707788469));
#773=CARTESIAN_POINT('Ctrl Pts',(15.6640323584412,13.2345644834415,6.14281557865517));
#774=CARTESIAN_POINT('Ctrl Pts',(7.43089220162949,19.112756162199,6.43071407942562));
#775=CARTESIAN_POINT('Ctrl Pts',(-2.61064855142817,20.3396194920565,6.71861258019639));
#776=CARTESIAN_POINT('Ctrl Pts',(-12.0168553130258,16.6165819393378,7.00651108096695));
#777=CARTESIAN_POINT('Ctrl Pts',(-18.4986099852563,8.84969127013772,7.29440958173734));
#778=CARTESIAN_POINT('Ctrl Pts',(-20.4784964692941,-1.07088249310817,7.58230808250822));
#779=CARTESIAN_POINT('Ctrl Pts',(-17.4746846186247,-10.7308436034294,7.8702065832787));
#780=CARTESIAN_POINT('Ctrl Pts',(-10.218189629217,-17.7793196624776,8.15810508404923));
#781=CARTESIAN_POINT('Ctrl Pts',(-0.474970347473844,-20.5009758335837,8.44600358481992));
#782=CARTESIAN_POINT('Ctrl Pts',(9.38383891099927,-18.2334630350977,8.73390208559057));
#783=CARTESIAN_POINT('Ctrl Pts',(16.9589735634368,-11.5286088768259,9.02180058636098));
#784=CARTESIAN_POINT('Ctrl Pts',(20.4069298149082,-2.01812350678438,9.30969908713157));
#785=CARTESIAN_POINT('Ctrl Pts',(18.888604372205,7.98349746865412,9.59759758790193));
#786=CARTESIAN_POINT('Ctrl Pts',(12.7735007282651,16.0422344485419,9.88549608867249));
#787=CARTESIAN_POINT('Ctrl Pts',(3.54980586526803,20.1968929611049,10.173394589443));
#788=CARTESIAN_POINT('Ctrl Pts',(-6.53777866969146,19.4363848754613,10.4612930902135));
#789=CARTESIAN_POINT('Ctrl Pts',(-15.0343129654108,13.9457893501516,10.7491915909844));
#790=CARTESIAN_POINT('Ctrl Pts',(-19.8720591011034,5.06131150100089,11.0370900917549));
#791=CARTESIAN_POINT('Ctrl Pts',(-19.8736910148218,-5.05489982492499,11.3249885925257));
#792=CARTESIAN_POINT('Ctrl Pts',(-15.0388115851311,-13.9409380381885,11.6128870932961));
#793=CARTESIAN_POINT('Ctrl Pts',(-6.54404915955737,-19.4342745459887,11.9007855940668));
#794=CARTESIAN_POINT('Ctrl Pts',(3.54328942713938,-20.1980372103665,12.1886840948375));
#795=CARTESIAN_POINT('Ctrl Pts',(12.7683243674139,-16.0463547630864,12.476582595608));
#796=CARTESIAN_POINT('Ctrl Pts',(18.8860274611295,-7.98959121732203,12.7644810963784));
#797=CARTESIAN_POINT('Ctrl Pts',(20.4075802458769,2.01153952578444,13.0523795971489));
#798=CARTESIAN_POINT('Ctrl Pts',(16.9626914018817,11.5231365045303,13.3402780979195));
#799=CARTESIAN_POINT('Ctrl Pts',(9.38972289070805,18.2304350112301,13.6281765986898));
#800=CARTESIAN_POINT('Ctrl Pts',(-0.468359689331965,20.5011269929463,13.9160750994605));
#801=CARTESIAN_POINT('Ctrl Pts',(-10.2124449951935,17.782617657743,14.2039736002312));
#802=CARTESIAN_POINT('Ctrl Pts',(-17.4712384824739,10.7364763616248,14.4918721010017));
#803=CARTESIAN_POINT('Ctrl Pts',(-20.4781140399627,1.07749962755303,14.7797706017722));
#804=CARTESIAN_POINT('Ctrl Pts',(-18.5015427012964,-8.8437428531072,15.0676691025429));
#805=CARTESIAN_POINT('Ctrl Pts',(-12.0220575676515,-16.6126533062233,15.3555676033137));
#806=CARTESIAN_POINT('Ctrl Pts',(-2.61760280767101,-20.3388447627901,15.6434661040843));
#807=CARTESIAN_POINT('Ctrl Pts',(7.42528509163392,-19.1147898708011,15.9313646048547));
#808=CARTESIAN_POINT('Ctrl Pts',(12.9128773408105,-15.1976864499185,16.1232969387018));
#809=CARTESIAN_POINT('Ctrl Pts',(15.0232850261188,-12.7015054888961,16.2192631056252));
#810=CARTESIAN_POINT('Ctrl Pts',(1.58140567538338,-19.3260699036207,1.51053923230295));
#811=CARTESIAN_POINT('Ctrl Pts',(4.79174717632869,-19.0633756545839,1.60650612739561));
#812=CARTESIAN_POINT('Ctrl Pts',(11.0781079911139,-16.9053487787417,1.79843918941186));
#813=CARTESIAN_POINT('Ctrl Pts',(17.812439185402,-9.55158743645853,2.0863384183515));
#814=CARTESIAN_POINT('Ctrl Pts',(20.2113247158652,0.126048182907894,2.37423691912218));
#815=CARTESIAN_POINT('Ctrl Pts',(17.6917657653889,9.77337844961298,2.66213541989266));
#816=CARTESIAN_POINT('Ctrl Pts',(10.8665803349954,17.0420786187305,2.95003392066308));
#817=CARTESIAN_POINT('Ctrl Pts',(1.39692909824582,20.1634517556067,3.23793242143378));
#818=CARTESIAN_POINT('Ctrl Pts',(-8.41270698886517,18.377761639139,3.52583092220435));
#819=CARTESIAN_POINT('Ctrl Pts',(-16.1749940633949,12.119629750512,3.81372942297482));
#820=CARTESIAN_POINT('Ctrl Pts',(-20.0008993429734,2.9120266497403,4.10162792374537));
#821=CARTESIAN_POINT('Ctrl Pts',(-18.9593330067361,-7.00425097851408,4.38952642451625));
#822=CARTESIAN_POINT('Ctrl Pts',(-13.3037769481578,-15.2159581752278,4.6774249252868));
#823=CARTESIAN_POINT('Ctrl Pts',(-4.41057976725729,-19.7246707888104,4.96532342605716));
#824=CARTESIAN_POINT('Ctrl Pts',(5.55598692630935,-19.433138345213,5.25322192682776));
#825=CARTESIAN_POINT('Ctrl Pts',(14.1704348071914,-14.4123083736873,5.54112042759847));
#826=CARTESIAN_POINT('Ctrl Pts',(19.3363300264019,-5.88406291825898,5.82901892836892));
#827=CARTESIAN_POINT('Ctrl Pts',(19.7964874311102,4.07614290499112,6.11691742913946));
#828=CARTESIAN_POINT('Ctrl Pts',(15.438921920999,13.044368335624,6.40481592990991));
#829=CARTESIAN_POINT('Ctrl Pts',(7.32410160119714,18.8380835337679,6.69271443068048));
#830=CARTESIAN_POINT('Ctrl Pts',(-2.5731304823339,20.0473154051535,6.98061293145132));
#831=CARTESIAN_POINT('Ctrl Pts',(-11.8441590676969,16.3777822500477,7.26851143222166));
#832=CARTESIAN_POINT('Ctrl Pts',(-18.2327633548785,8.72251087093002,7.5564099329924));
#833=CARTESIAN_POINT('Ctrl Pts',(-20.1841965579281,-1.05549266099651,7.8443084337629));
#834=CARTESIAN_POINT('Ctrl Pts',(-17.2235529916904,-10.5766288481286,8.13220693453371));
#835=CARTESIAN_POINT('Ctrl Pts',(-10.071342310277,-17.5238100741973,8.42010543530408));
#836=CARTESIAN_POINT('Ctrl Pts',(-0.46814446885258,-20.2063528674576,8.70800393607482));
#837=CARTESIAN_POINT('Ctrl Pts',(9.2489821863221,-17.9714268761489,8.99590243684511));
#838=CARTESIAN_POINT('Ctrl Pts',(16.7152533066883,-11.3629293028332,9.28380093761579));
#839=CARTESIAN_POINT('Ctrl Pts',(20.1136583999166,-1.98912071498974,9.57169943838633));
#840=CARTESIAN_POINT('Ctrl Pts',(18.6171530670762,7.86876528597205,9.85959793915686));
#841=CARTESIAN_POINT('Ctrl Pts',(12.5899306044724,15.8116888035746,10.1474964399274));
#842=CARTESIAN_POINT('Ctrl Pts',(3.49879100903708,19.906640020948,10.435394940698));
#843=CARTESIAN_POINT('Ctrl Pts',(-6.44382315447664,19.1570613248667,10.7232934414684));
#844=CARTESIAN_POINT('Ctrl Pts',(-14.8182523296447,13.7453720694564,11.0111919422391));
#845=CARTESIAN_POINT('Ctrl Pts',(-19.5864744022049,4.98857454405901,11.2990904430098));
#846=CARTESIAN_POINT('Ctrl Pts',(-19.5880828657413,-4.98225501183583,11.5869889437803));
#847=CARTESIAN_POINT('Ctrl Pts',(-14.8226862952119,-13.7405904744196,11.8748874445511));
#848=CARTESIAN_POINT('Ctrl Pts',(-6.4500035374877,-19.1549813281645,12.1627859453215));
#849=CARTESIAN_POINT('Ctrl Pts',(3.49236823531064,-19.9077678154057,12.4506844460923));
#850=CARTESIAN_POINT('Ctrl Pts',(12.584828600782,-15.8157499271588,12.7385829468626));
#851=CARTESIAN_POINT('Ctrl Pts',(18.6146132601591,-7.87477141160309,13.0264814476332));
#852=CARTESIAN_POINT('Ctrl Pts',(20.1142993317287,1.9826312491886,13.3143799484039));
#853=CARTESIAN_POINT('Ctrl Pts',(16.7189180399613,11.3575357980247,13.6022784491745));
#854=CARTESIAN_POINT('Ctrl Pts',(9.25478091237054,17.9684418912876,13.8901769499448));
#855=CARTESIAN_POINT('Ctrl Pts',(-0.461627328405552,20.2065028753135,14.1780754507155));
#856=CARTESIAN_POINT('Ctrl Pts',(-10.0656834063533,17.5270584899058,14.465973951486));
#857=CARTESIAN_POINT('Ctrl Pts',(-17.2201495722305,10.5821853280023,14.7538724522565));
#858=CARTESIAN_POINT('Ctrl Pts',(-20.1838340713384,1.06200471022898,15.0417709530272));
#859=CARTESIAN_POINT('Ctrl Pts',(-18.2356223812328,-8.71662655996001,15.3296694537979));
#860=CARTESIAN_POINT('Ctrl Pts',(-11.8493505264838,-16.3739557534235,15.6175679545685));
#861=CARTESIAN_POINT('Ctrl Pts',(-2.57982825341027,-20.0464535135982,15.9054664553389));
#862=CARTESIAN_POINT('Ctrl Pts',(7.31833907967166,-18.8403013678049,16.1933649561098));
#863=CARTESIAN_POINT('Ctrl Pts',(12.7280630585838,-14.978964448337,16.3852972899565));
#864=CARTESIAN_POINT('Ctrl Pts',(14.8076708380508,-12.5192134809596,16.4812634568801));
#865=CARTESIAN_POINT('Ctrl Pts',(1.56050926724142,-19.0706990031686,2.2128296541481));
#866=CARTESIAN_POINT('Ctrl Pts',(4.7294532562071,-18.8113922016257,2.30879654924069));
#867=CARTESIAN_POINT('Ctrl Pts',(10.9316004421597,-16.6824792136882,2.50072961125694));
#868=CARTESIAN_POINT('Ctrl Pts',(17.5777398097235,-9.42552434709278,2.7886288401967));
#869=CARTESIAN_POINT('Ctrl Pts',(19.9446693854901,0.124352718999603,3.07652734096727));
#870=CARTESIAN_POINT('Ctrl Pts',(17.4584825774891,9.64449850109879,3.36442584173774));
#871=CARTESIAN_POINT('Ctrl Pts',(10.7232440002485,16.8173098558529,3.6523243425083));
#872=CARTESIAN_POINT('Ctrl Pts',(1.37851562547288,19.897527848204,3.9402228432788));
#873=CARTESIAN_POINT('Ctrl Pts',(-8.30175990964141,18.1353831077382,4.22812134404934));
#874=CARTESIAN_POINT('Ctrl Pts',(-15.9616664445501,11.9597896769951,4.51601984481995));
#875=CARTESIAN_POINT('Ctrl Pts',(-19.7371166365889,2.87362074119557,4.80391834559052));
#876=CARTESIAN_POINT('Ctrl Pts',(-18.7092855892352,-6.9118745847701,5.09181684636122));
#877=CARTESIAN_POINT('Ctrl Pts',(-13.1283190651965,-15.0152811683189,5.37971534713188));
#878=CARTESIAN_POINT('Ctrl Pts',(-4.35241031836452,-19.4645300841363,5.66761384790237));
#879=CARTESIAN_POINT('Ctrl Pts',(5.48271122375514,-19.1768425993318,5.95551234867303));
#880=CARTESIAN_POINT('Ctrl Pts',(13.9835467245431,-14.2222302876286,6.24341084944367));
#881=CARTESIAN_POINT('Ctrl Pts',(19.0813110175769,-5.80646040770212,6.53130935021409));
#882=CARTESIAN_POINT('Ctrl Pts',(19.5353996090156,4.02238431464902,6.81920785098464));
#883=CARTESIAN_POINT('Ctrl Pts',(15.235304252078,12.8723314622461,7.10710635175513));
#884=CARTESIAN_POINT('Ctrl Pts',(7.22750700291149,18.5896357065515,7.39500485252579));
#885=CARTESIAN_POINT('Ctrl Pts',(-2.53919451067767,19.7829195096542,7.68290335329622));
#886=CARTESIAN_POINT('Ctrl Pts',(-11.6879512671789,16.1617823362445,7.9708018540669));
#887=CARTESIAN_POINT('Ctrl Pts',(-17.9922988492037,8.60747321998772,8.25870035483751));
#888=CARTESIAN_POINT('Ctrl Pts',(-19.9179953926696,-1.04157219724232,8.54659885560793));
#889=CARTESIAN_POINT('Ctrl Pts',(-16.9963985512483,-10.4371379887792,8.83449735637866));
#890=CARTESIAN_POINT('Ctrl Pts',(-9.9385154696983,-17.2926956650951,9.12239585714929));
#891=CARTESIAN_POINT('Ctrl Pts',(-0.461970301718839,-19.9398594916903,9.41029435791995));
#892=CARTESIAN_POINT('Ctrl Pts',(9.12700111920852,-17.7344090309688,9.69819285869038));
#893=CARTESIAN_POINT('Ctrl Pts',(16.4948026241892,-11.2130682463401,9.98609135946097));
#894=CARTESIAN_POINT('Ctrl Pts',(19.8483875337987,-1.96288701029808,10.2739898602315));
#895=CARTESIAN_POINT('Ctrl Pts',(18.3716190016193,7.7649873386278,10.561888361002));
#896=CARTESIAN_POINT('Ctrl Pts',(12.4238871264434,15.6031548660487,10.8497868617725));
#897=CARTESIAN_POINT('Ctrl Pts',(3.45264687648428,19.6440994361718,11.137685362543));
#898=CARTESIAN_POINT('Ctrl Pts',(-6.3588381899798,18.9044066286599,11.4255838633136));
#899=CARTESIAN_POINT('Ctrl Pts',(-14.6228204216069,13.5640899438907,11.7134823640842));
#900=CARTESIAN_POINT('Ctrl Pts',(-19.3281563525459,4.92278226117808,12.001380864855));
#901=CARTESIAN_POINT('Ctrl Pts',(-19.3297435996975,-4.91654607394551,12.2892793656255));
#902=CARTESIAN_POINT('Ctrl Pts',(-14.6271959142445,-13.5593714140794,12.5771778663961));
#903=CARTESIAN_POINT('Ctrl Pts',(-6.36493705282751,-18.9023540578746,12.8650763671665));
#904=CARTESIAN_POINT('Ctrl Pts',(3.44630878991817,-19.6452123703548,13.1529748679372));
#905=CARTESIAN_POINT('Ctrl Pts',(12.4188524540332,-15.6071623996031,13.4408733687077));
#906=CARTESIAN_POINT('Ctrl Pts',(18.3691125992227,-7.77091431510904,13.7287718694784));
#907=CARTESIAN_POINT('Ctrl Pts',(19.8490202092867,1.95648326663452,14.0166703702488));
#908=CARTESIAN_POINT('Ctrl Pts',(16.498418604099,11.2077455850457,14.3045688710193));
#909=CARTESIAN_POINT('Ctrl Pts',(9.13272426790138,17.7314640325347,14.5924673717898));
#910=CARTESIAN_POINT('Ctrl Pts',(-0.455541038546157,19.9400061977738,14.8803658725605));
#911=CARTESIAN_POINT('Ctrl Pts',(-9.93292708535439,17.2959040694263,15.168264373331));
#912=CARTESIAN_POINT('Ctrl Pts',(-16.9930488442421,10.4426151311306,15.4561628741017));
#913=CARTESIAN_POINT('Ctrl Pts',(-19.9176189582861,1.04801131155519,15.7440613748722));
#914=CARTESIAN_POINT('Ctrl Pts',(-17.9951610608138,-8.60169423087935,16.0319598756429));
#915=CARTESIAN_POINT('Ctrl Pts',(-11.6929913330438,-16.1579470905367,16.3198583764135));
#916=CARTESIAN_POINT('Ctrl Pts',(-2.54600688812527,-19.7821964139874,16.6077568771841));
#917=CARTESIAN_POINT('Ctrl Pts',(7.22212641588807,-18.5915477055663,16.8956553779548));
#918=CARTESIAN_POINT('Ctrl Pts',(12.5592140568332,-14.7818193851564,17.0875877118019));
#919=CARTESIAN_POINT('Ctrl Pts',(14.6120051759377,-12.3537870461278,17.183553878725));
#920=CARTESIAN_POINT('Ctrl Pts',(1.5871642040216,-19.3964440424023,2.85383461757542));
#921=CARTESIAN_POINT('Ctrl Pts',(4.80995336543195,-19.1327312265373,2.94980151266818));
#922=CARTESIAN_POINT('Ctrl Pts',(11.1183564274274,-16.9672888579627,3.14173457468426));
#923=CARTESIAN_POINT('Ctrl Pts',(17.8777980544349,-9.58647950434617,3.42963380362423));
#924=CARTESIAN_POINT('Ctrl Pts',(20.2852282612402,0.126485051879968,3.71753230439461));
#925=CARTESIAN_POINT('Ctrl Pts',(17.7565531793251,9.80916242072539,4.00543080516528));
#926=CARTESIAN_POINT('Ctrl Pts',(10.9063369367236,17.1044481329016,4.2933293059356));
#927=CARTESIAN_POINT('Ctrl Pts',(1.40204940330313,20.2372541401189,4.58122780670625));
#928=CARTESIAN_POINT('Ctrl Pts',(-8.44350157187763,18.4450242988152,4.86912630747669));
#929=CARTESIAN_POINT('Ctrl Pts',(-16.2341940709789,12.1639890511264,5.15702480824739));
#930=CARTESIAN_POINT('Ctrl Pts',(-20.0741048222797,2.92268459940285,5.44492330901813));
#931=CARTESIAN_POINT('Ctrl Pts',(-19.0287251639347,-7.02988690819318,5.73282180978856));
#932=CARTESIAN_POINT('Ctrl Pts',(-13.3524698876727,-15.2716497287846,6.0207203105594));
#933=CARTESIAN_POINT('Ctrl Pts',(-4.42672272646713,-19.7968644639608,6.30861881132994));
#934=CARTESIAN_POINT('Ctrl Pts',(5.57632219883762,-19.5042650321685,6.59651731210039));
#935=CARTESIAN_POINT('Ctrl Pts',(14.2222996272558,-14.465058445147,6.88441581287085));
#936=CARTESIAN_POINT('Ctrl Pts',(19.40710236689,-5.9055990115143,7.17231431364167));
#937=CARTESIAN_POINT('Ctrl Pts',(19.8689439921932,4.09106188038734,7.46021281441216));
#938=CARTESIAN_POINT('Ctrl Pts',(15.4954294757632,13.0921116544107,7.7481113151825));
#939=CARTESIAN_POINT('Ctrl Pts',(7.35090833677456,18.9070322647471,8.036009815953));
#940=CARTESIAN_POINT('Ctrl Pts',(-2.58254832398764,20.1206900106837,8.32390831672372));
#941=CARTESIAN_POINT('Ctrl Pts',(-11.8875095353254,16.4377261024438,8.61180681749417));
#942=CARTESIAN_POINT('Ctrl Pts',(-18.2994965705744,8.75443588343465,8.89970531826492));
#943=CARTESIAN_POINT('Ctrl Pts',(-20.2580721583488,-1.05935583947947,9.1876038190356));
#944=CARTESIAN_POINT('Ctrl Pts',(-17.2865924253392,-10.6153400648416,9.4755023198061));
#945=CARTESIAN_POINT('Ctrl Pts',(-10.1082041421712,-17.5879484701839,9.76340082057671));
#946=CARTESIAN_POINT('Ctrl Pts',(-0.46985791103503,-20.2803095615926,10.0512993213472));
#947=CARTESIAN_POINT('Ctrl Pts',(9.28283412145833,-18.0372035815918,10.3391978221178));
#948=CARTESIAN_POINT('Ctrl Pts',(16.7764323271844,-11.4045184353398,10.6270963228884));
#949=CARTESIAN_POINT('Ctrl Pts',(20.1872758256745,-1.99640103882544,10.9149948236588));
#950=CARTESIAN_POINT('Ctrl Pts',(18.6852931764952,7.89756552872195,11.2028933244296));
#951=CARTESIAN_POINT('Ctrl Pts',(12.6360106493131,15.8695607134529,11.4907918252001));
#952=CARTESIAN_POINT('Ctrl Pts',(3.51159683399993,19.9794997447153,11.7786903259705));
#953=CARTESIAN_POINT('Ctrl Pts',(-6.46740800743612,19.227177536934,12.0665888267411));
#954=CARTESIAN_POINT('Ctrl Pts',(-14.8724881907933,13.7956811128136,12.3544873275116));
#955=CARTESIAN_POINT('Ctrl Pts',(-19.6581622976104,5.00683308256292,12.6423858282822));
#956=CARTESIAN_POINT('Ctrl Pts',(-19.659776646008,-5.00049041984475,12.9302843290531));
#957=CARTESIAN_POINT('Ctrl Pts',(-14.8769383885739,-13.7908820188053,13.2181828298235));
#958=CARTESIAN_POINT('Ctrl Pts',(-6.47361100398133,-19.2250899226204,13.5060813305942));
#959=CARTESIAN_POINT('Ctrl Pts',(3.50515053751637,-19.980631677159,13.7939798313647));
#960=CARTESIAN_POINT('Ctrl Pts',(12.6308900037751,-15.8736366791879,14.0818783321353));
#961=CARTESIAN_POINT('Ctrl Pts',(18.6827440056309,-7.90359368398533,14.3697768329056));
#962=CARTESIAN_POINT('Ctrl Pts',(20.1879192489214,1.98988792120367,14.6576753336762));
#963=CARTESIAN_POINT('Ctrl Pts',(16.7801101622362,11.3991049758203,14.945573834447));
#964=CARTESIAN_POINT('Ctrl Pts',(9.2886547372377,18.0342081294381,15.2334723352174));
#965=CARTESIAN_POINT('Ctrl Pts',(-0.463318342607213,20.2804591388745,15.5213708359879));
#966=CARTESIAN_POINT('Ctrl Pts',(-10.1025214813666,17.5912108706797,15.8092693367585));
#967=CARTESIAN_POINT('Ctrl Pts',(-17.2831830825438,10.6209123994289,16.0971678375292));
#968=CARTESIAN_POINT('Ctrl Pts',(-20.2576944815411,1.06590130921965,16.3850663382999));
#969=CARTESIAN_POINT('Ctrl Pts',(-18.3023963307345,-8.74855055189499,16.6729648390704));
#970=CARTESIAN_POINT('Ctrl Pts',(-11.8926586112625,-16.4338417673683,16.9608633398409));
#971=CARTESIAN_POINT('Ctrl Pts',(-2.58942083322965,-20.1199192918565,17.2487618406116));
#972=CARTESIAN_POINT('Ctrl Pts',(7.34535118798489,-18.9090534781844,17.5366603413821));
#973=CARTESIAN_POINT('Ctrl Pts',(12.7739204704959,-15.0340893677525,17.7285926752291));
#974=CARTESIAN_POINT('Ctrl Pts',(14.8615916334785,-12.5648010656914,17.8245588421528));
#975=CARTESIAN_POINT('Ctrl Pts',(1.60444041091775,-19.6075734231868,3.05036417109552));
#976=CARTESIAN_POINT('Ctrl Pts',(4.8623438518549,-19.340987292962,3.14633106618828));
#977=CARTESIAN_POINT('Ctrl Pts',(11.2393750624878,-17.1519942766302,3.33826412820448));
#978=CARTESIAN_POINT('Ctrl Pts',(18.0724195728365,-9.69083291135764,3.62616335714408));
#979=CARTESIAN_POINT('Ctrl Pts',(20.5060458934966,0.127860831837978,3.91406185791483));
#980=CARTESIAN_POINT('Ctrl Pts',(17.9498489619434,9.91594354460801,4.20196035868521));
#981=CARTESIAN_POINT('Ctrl Pts',(11.0250603830875,17.2906434177088,4.48985885945584));
#982=CARTESIAN_POINT('Ctrl Pts',(1.41731216578008,20.4575528961454,4.77775736022625));
#983=CARTESIAN_POINT('Ctrl Pts',(-8.53541597053129,18.6458130250638,5.06565586099686));
#984=CARTESIAN_POINT('Ctrl Pts',(-16.4109161323918,12.2964037889833,5.35355436176751));
#985=CARTESIAN_POINT('Ctrl Pts',(-20.2926274794512,2.95450033706324,5.64145286253833));
#986=CARTESIAN_POINT('Ctrl Pts',(-19.2358679801504,-7.10641282158122,5.92935136330862));
#987=CARTESIAN_POINT('Ctrl Pts',(-13.4978221669622,-15.4378938047292,6.21724986407941));
#988=CARTESIAN_POINT('Ctrl Pts',(-4.47491112629867,-20.0123691032208,6.50514836484993));
#989=CARTESIAN_POINT('Ctrl Pts',(5.63702490661153,-19.7165844953963,6.79304686562055));
#990=CARTESIAN_POINT('Ctrl Pts',(14.3771206894315,-14.622522129396,7.08094536639113));
#991=CARTESIAN_POINT('Ctrl Pts',(19.6183641361454,-5.96988616148376,7.36884386716152));
#992=CARTESIAN_POINT('Ctrl Pts',(20.0852332759869,4.13559634809374,7.65674236793211));
#993=CARTESIAN_POINT('Ctrl Pts',(15.6641095697094,13.2346297193574,7.94464086870251));
#994=CARTESIAN_POINT('Ctrl Pts',(7.43092883003857,19.1128503729412,8.23253936947323));
#995=CARTESIAN_POINT('Ctrl Pts',(-2.61066141985633,20.3397197502632,8.5204378702438));
#996=CARTESIAN_POINT('Ctrl Pts',(-12.0169145466,16.6166638459188,8.80833637101428));
#997=CARTESIAN_POINT('Ctrl Pts',(-18.4987011687445,8.84973489210331,9.096234871785));
#998=CARTESIAN_POINT('Ctrl Pts',(-20.4785974120539,-1.07088777171008,9.38413337255565));
#999=CARTESIAN_POINT('Ctrl Pts',(-17.4747707549722,-10.7308964979849,9.67203187332595));
#1000=CARTESIAN_POINT('Ctrl Pts',(-10.2182399967945,-17.7794073004341,9.95993037409672));
#1001=CARTESIAN_POINT('Ctrl Pts',(-0.47497268870158,-20.5010768871492,10.2478288748674));
#1002=CARTESIAN_POINT('Ctrl Pts',(9.38388516588898,-18.2335529116218,10.5357273756378));
#1003=CARTESIAN_POINT('Ctrl Pts',(16.9590571577374,-11.528665703732,10.8236258764085));
#1004=CARTESIAN_POINT('Ctrl Pts',(20.4070304049009,-2.01813345453381,11.1115243771791));
#1005=CARTESIAN_POINT('Ctrl Pts',(18.8886974780564,7.98353682096945,11.3994228779496));
#1006=CARTESIAN_POINT('Ctrl Pts',(12.7735636915013,16.0423135240452,11.6873213787199));
#1007=CARTESIAN_POINT('Ctrl Pts',(3.54982336299781,20.1969925157815,11.9752198794906));
#1008=CARTESIAN_POINT('Ctrl Pts',(-6.53781089575936,19.436480681436,12.2631183802612));
#1009=CARTESIAN_POINT('Ctrl Pts',(-15.0343870726601,13.9458580918423,12.5510168810318));
#1010=CARTESIAN_POINT('Ctrl Pts',(-19.8721570546068,5.0613364492559,12.8389153818025));
#1011=CARTESIAN_POINT('Ctrl Pts',(-19.8737889763714,-5.0549247415762,13.126813882573));
#1012=CARTESIAN_POINT('Ctrl Pts',(-15.0388857145516,-13.9410067559631,13.4147123833436));
#1013=CARTESIAN_POINT('Ctrl Pts',(-6.54408141654087,-19.4343703415658,13.7026108841143));
#1014=CARTESIAN_POINT('Ctrl Pts',(3.54330689276333,-20.1981367706733,13.9905093848848));
#1015=CARTESIAN_POINT('Ctrl Pts',(12.7683873051026,-16.0464338589215,14.2784078856553));
#1016=CARTESIAN_POINT('Ctrl Pts',(18.8861205543479,-7.9896305996272,14.5663063864258));
#1017=CARTESIAN_POINT('Ctrl Pts',(20.4076808389279,2.01154944097958,14.8542048871964));
#1018=CARTESIAN_POINT('Ctrl Pts',(16.9627750148239,11.5231933046789,15.142103387967));
#1019=CARTESIAN_POINT('Ctrl Pts',(9.38976917392612,18.2305248723646,15.4300018887375));
#1020=CARTESIAN_POINT('Ctrl Pts',(-0.468361996529536,20.5012280482497,15.7179003895079));
#1021=CARTESIAN_POINT('Ctrl Pts',(-10.2124953375409,17.7827053098332,16.0057988902785));
#1022=CARTESIAN_POINT('Ctrl Pts',(-17.471324595212,10.7365292884889,16.2936973910493));
#1023=CARTESIAN_POINT('Ctrl Pts',(-20.4782149948895,1.07750492905595,16.5815958918198));
#1024=CARTESIAN_POINT('Ctrl Pts',(-18.5016338685581,-8.84378642495591,16.8694943925905));
#1025=CARTESIAN_POINT('Ctrl Pts',(-12.0221168890891,-16.6127352378696,17.1573928933611));
#1026=CARTESIAN_POINT('Ctrl Pts',(-2.61761555810729,-20.3389449215642,17.4452913941315));
#1027=CARTESIAN_POINT('Ctrl Pts',(7.42532146285505,-19.1148842990947,17.7331898949021));
#1028=CARTESIAN_POINT('Ctrl Pts',(12.9129417291925,-15.19776105753,17.9251222287492));
#1029=CARTESIAN_POINT('Ctrl Pts',(15.0233593591108,-12.7015683340665,18.0210883956728));
#1030=CARTESIAN_POINT('',(1.60448237980916,-19.6071739633343,3.05000000001527));
#1031=CARTESIAN_POINT('',(14.0704427754469,-13.7491190495649,17.979137285631));
#1032=CARTESIAN_POINT('Ctrl Pts',(1.60448237929742,-19.6071739633925,3.05000000000012));
#1033=CARTESIAN_POINT('Ctrl Pts',(4.86233874791557,-19.3406422045968,3.14595269225279));
#1034=CARTESIAN_POINT('Ctrl Pts',(8.0508230251141,-18.2462315084601,3.24190415293488));
#1035=CARTESIAN_POINT('Ctrl Pts',(10.7839026414606,-16.4555576830308,3.3378561073393));
#1036=CARTESIAN_POINT('Ctrl Pts',(13.5169822578073,-14.664883857602,3.4338080617432));
#1037=CARTESIAN_POINT('Ctrl Pts',(15.7946572133022,-12.1779469028781,3.52976050986964));
#1038=CARTESIAN_POINT('Ctrl Pts',(17.3391064861968,-9.2980832809932,3.62571507105924));
#1039=CARTESIAN_POINT('Ctrl Pts',(18.8835557590912,-6.41821965910903,3.72166963224858));
#1040=CARTESIAN_POINT('Ctrl Pts',(19.694779349385,-3.14542937006177,3.81762630650131));
#1041=CARTESIAN_POINT('Ctrl Pts',(19.674371891818,0.122273381367606,3.91358619344548));
#1042=CARTESIAN_POINT('Ctrl Pts',(19.653964434251,3.38997613279616,4.00954608038969));
#1043=CARTESIAN_POINT('Ctrl Pts',(18.8019259288226,6.65259134660815,4.10550918002528));
#1044=CARTESIAN_POINT('Ctrl Pts',(17.2217918574318,9.51299977374685,4.20147581247555));
#1045=CARTESIAN_POINT('Ctrl Pts',(15.6416577860411,12.3734082008853,4.2974424449257));
#1046=CARTESIAN_POINT('Ctrl Pts',(13.3334281486874,14.8316098413509,4.39341261019006));
#1047=CARTESIAN_POINT('Ctrl Pts',(10.5780377442102,16.5885403787748,4.48938576752253));
#1048=CARTESIAN_POINT('Ctrl Pts',(7.82264733973283,18.3454709161998,4.58535892485488));
#1049=CARTESIAN_POINT('Ctrl Pts',(4.62009616813195,19.4011303505827,4.68133507425495));
#1050=CARTESIAN_POINT('Ctrl Pts',(1.36004385272943,19.6270391615293,4.77731294733619));
#1051=CARTESIAN_POINT('Ctrl Pts',(-1.90000846267309,19.852947972476,4.87329082041706));
#1052=CARTESIAN_POINT('Ctrl Pts',(-5.21756192187726,19.2491061599869,4.96927041717917));
#1053=CARTESIAN_POINT('Ctrl Pts',(-8.18891778190703,17.8890014516976,5.0652500495133));
#1054=CARTESIAN_POINT('Ctrl Pts',(-11.1602736419365,16.5288967434091,5.16122968184749));
#1055=CARTESIAN_POINT('Ctrl Pts',(-13.7854319027919,14.4125291393205,5.25720934975382));
#1056=CARTESIAN_POINT('Ctrl Pts',(-15.7449666103933,11.7974151645488,5.35318735658009));
#1057=CARTESIAN_POINT('Ctrl Pts',(-17.7045013179948,9.18230118977696,5.44916536340635));
#1058=CARTESIAN_POINT('Ctrl Pts',(-18.9984124723428,6.06844084432105,5.54514170915251));
#1059=CARTESIAN_POINT('Ctrl Pts',(-19.4692519948747,2.8347348974285,5.64111510135765));
#1060=CARTESIAN_POINT('Ctrl Pts',(-19.9400915174069,-0.39897104946327,5.73708849356303));
#1061=CARTESIAN_POINT('Ctrl Pts',(-19.5878594081232,-3.75252259779145,5.83305893222718));
#1062=CARTESIAN_POINT('Ctrl Pts',(-18.4554170170158,-6.81785682397379,5.9290258436959));
#1063=CARTESIAN_POINT('Ctrl Pts',(-17.3229746259084,-9.8831910501552,6.02499275516463));
#1064=CARTESIAN_POINT('Ctrl Pts',(-15.4103219529773,-12.6603079541907,6.12095613943737));
#1065=CARTESIAN_POINT('Ctrl Pts',(-12.950192108592,-14.8112841398907,6.21691628123566));
#1066=CARTESIAN_POINT('Ctrl Pts',(-10.4900622642068,-16.9622603255897,6.31287642303377));
#1067=CARTESIAN_POINT('Ctrl Pts',(-7.4824552483678,-18.4870957929525,6.40883332235681));
#1068=CARTESIAN_POINT('Ctrl Pts',(-4.29334060701573,-19.2002471482246,6.50478805302807));
#1069=CARTESIAN_POINT('Ctrl Pts',(-1.10422596566393,-19.9133985034959,6.60074278369937));
#1070=CARTESIAN_POINT('Ctrl Pts',(2.26639630120099,-19.8148657466776,6.69669534571881));
#1071=CARTESIAN_POINT('Ctrl Pts',(5.40838497102846,-18.9166385826604,6.79264734067553));
#1072=CARTESIAN_POINT('Ctrl Pts',(8.55037364085592,-18.0184114186444,6.8885993356321));
#1073=CARTESIAN_POINT('Ctrl Pts',(11.4637287136459,-16.3204898474305,6.98455076352623));
#1074=CARTESIAN_POINT('Ctrl Pts',(13.7939495911946,-14.0294793936043,7.08050336394924));
#1075=CARTESIAN_POINT('Ctrl Pts',(16.124170468743,-11.738468939777,7.17645596437249));
#1076=CARTESIAN_POINT('Ctrl Pts',(17.8712571510504,-8.85436960333834,7.27240973732483));
#1077=CARTESIAN_POINT('Ctrl Pts',(18.8226221460968,-5.7281224247027,7.36836613704863));
#1078=CARTESIAN_POINT('Ctrl Pts',(19.7739871411433,-2.60187524606749,7.46432253677245));
#1079=CARTESIAN_POINT('Ctrl Pts',(19.9296304489292,0.766519774763594,7.56028156326717));
#1080=CARTESIAN_POINT('Ctrl Pts',(19.2706133572645,3.96719185092429,7.65624403151767));
#1081=CARTESIAN_POINT('Ctrl Pts',(18.6115962655995,7.16786392708528,7.75220649976813));
#1082=CARTESIAN_POINT('Ctrl Pts',(17.1379187744839,10.2008130585748,7.84817240977416));
#1083=CARTESIAN_POINT('Ctrl Pts',(15.028899995347,12.6969859540126,7.94414173892587));
#1084=CARTESIAN_POINT('Ctrl Pts',(12.9198812162099,15.1931588494505,8.04011106807776));
#1085=CARTESIAN_POINT('Ctrl Pts',(10.1755211490517,17.1525555088373,8.13608381637524));
#1086=CARTESIAN_POINT('Ctrl Pts',(7.12975714628459,18.3367538451682,8.23205912911691));
#1087=CARTESIAN_POINT('Ctrl Pts',(4.08399314351718,19.5209521814993,8.3280344418584));
#1088=CARTESIAN_POINT('Ctrl Pts',(0.736825205140512,19.9299521947742,8.42401231904388));
#1089=CARTESIAN_POINT('Ctrl Pts',(-2.50445889269132,19.5139860129167,8.51999128188167));
#1090=CARTESIAN_POINT('Ctrl Pts',(-5.74574299052343,19.0980198310597,8.61597024471958));
#1091=CARTESIAN_POINT('Ctrl Pts',(-8.88114324781069,17.8570874540705,8.71195029321052));
#1092=CARTESIAN_POINT('Ctrl Pts',(-11.5291400480933,15.9421868532426,8.80792968435541));
#1093=CARTESIAN_POINT('Ctrl Pts',(-14.1771368483758,14.0272862524146,8.90390907550012));
#1094=CARTESIAN_POINT('Ctrl Pts',(-16.3377301916532,11.4384174277482,8.99988780929929));
#1095=CARTESIAN_POINT('Ctrl Pts',(-17.7480161898518,8.49059695112427,9.09586430272736));
#1096=CARTESIAN_POINT('Ctrl Pts',(-19.1583021880504,5.54277647449904,9.19184079615542));
#1097=CARTESIAN_POINT('Ctrl Pts',(-19.8182808411699,2.23600434591667,9.28781504921265));
#1098=CARTESIAN_POINT('Ctrl Pts',(-19.6476449416304,-1.02734748758472,9.38378602409596));
#1099=CARTESIAN_POINT('Ctrl Pts',(-19.4770090420906,-4.29069932108654,9.4797569989794));
#1100=CARTESIAN_POINT('Ctrl Pts',(-18.4757585898914,-7.51063085950598,9.57572469568904));
#1101=CARTESIAN_POINT('Ctrl Pts',(-16.7657268209412,-10.2953370276768,9.67168887420664));
#1102=CARTESIAN_POINT('Ctrl Pts',(-15.055695051991,-13.0800431958487,9.76765305272439));
#1103=CARTESIAN_POINT('Ctrl Pts',(-12.6368819662898,-15.4295239937726,9.86361371305001));
#1104=CARTESIAN_POINT('Ctrl Pts',(-9.80361160129118,-17.0578918855967,9.95957147136135));
#1105=CARTESIAN_POINT('Ctrl Pts',(-6.97034123629233,-18.6862597774214,10.055529229673));
#1106=CARTESIAN_POINT('Ctrl Pts',(-3.7226135919958,-19.5935147631464,10.1514840859703));
#1107=CARTESIAN_POINT('Ctrl Pts',(-0.45561607025614,-19.6692611548722,10.2474373626725));
#1108=CARTESIAN_POINT('Ctrl Pts',(2.81138145148378,-19.7450075465971,10.3433906393751));
#1109=CARTESIAN_POINT('Ctrl Pts',(6.0976488506666,-18.9892453443224,10.4393423364826));
#1110=CARTESIAN_POINT('Ctrl Pts',(9.00330915964728,-17.4939368800366,10.5352941608285));
#1111=CARTESIAN_POINT('Ctrl Pts',(11.908969468628,-15.9986284157496,10.6312459851746));
#1112=CARTESIAN_POINT('Ctrl Pts',(14.4340226874063,-13.7637736894526,10.7271979367592));
#1113=CARTESIAN_POINT('Ctrl Pts',(16.2712173457475,-11.0613128689091,10.8231516914508));
#1114=CARTESIAN_POINT('Ctrl Pts',(18.1084120040882,-8.35885204836664,10.9191054461423));
#1115=CARTESIAN_POINT('Ctrl Pts',(19.2577481019915,-5.1887851335794,11.0150610039407));
#1116=CARTESIAN_POINT('Ctrl Pts',(19.5793731561559,-1.93685008585561,11.1110196019058));
#1117=CARTESIAN_POINT('Ctrl Pts',(19.9009982103203,1.31508496186825,11.206978199871));
#1118=CARTESIAN_POINT('Ctrl Pts',(19.3949122207455,4.64888814252902,11.3029398380027));
#1119=CARTESIAN_POINT('Ctrl Pts',(18.1226965425701,7.65889786034812,11.3989050134981));
#1120=CARTESIAN_POINT('Ctrl Pts',(16.8504808643947,10.6689075781672,11.4948701889936));
#1121=CARTESIAN_POINT('Ctrl Pts',(14.8121354976186,13.3551238331466,11.5908389018529));
#1122=CARTESIAN_POINT('Ctrl Pts',(12.255689042763,15.3906842199076,11.6868107884116));
#1123=CARTESIAN_POINT('Ctrl Pts',(9.69924258790718,17.4262446066696,11.7827826749701));
#1124=CARTESIAN_POINT('Ctrl Pts',(6.6246950449719,18.8111491252132,11.8787577352277));
#1125=CARTESIAN_POINT('Ctrl Pts',(3.40616139625374,19.3768806163747,11.9747348331608));
#1126=CARTESIAN_POINT('Ctrl Pts',(0.187627747535588,19.942612107535,12.0707119310937));
#1127=CARTESIAN_POINT('Ctrl Pts',(-3.17489200696542,19.6891705713123,12.1666910667018));
#1128=CARTESIAN_POINT('Ctrl Pts',(-6.27224206398164,18.6473948541115,12.2626706080672));
#1129=CARTESIAN_POINT('Ctrl Pts',(-9.36959212099787,17.6056191369105,12.3586501494328));
#1130=CARTESIAN_POINT('Ctrl Pts',(-12.2017724805293,15.7755092387312,12.454630096556));
#1131=CARTESIAN_POINT('Ctrl Pts',(-14.42415970424,13.379754991887,12.5506087187723));
#1132=CARTESIAN_POINT('Ctrl Pts',(-16.6465469279507,10.9840007450428,12.6465873409889));
#1133=CARTESIAN_POINT('Ctrl Pts',(-18.2591410158406,8.02260214953321,12.7425646382992));
#1134=CARTESIAN_POINT('Ctrl Pts',(-19.0657193157984,4.85590566784381,12.8385392024713));
#1135=CARTESIAN_POINT('Ctrl Pts',(-19.8722976157565,1.68920918615317,12.9345137666435));
#1136=CARTESIAN_POINT('Ctrl Pts',(-19.8728601277823,-1.68278518171739,13.030485597678));
#1137=CARTESIAN_POINT('Ctrl Pts',(-19.0673382324808,-4.84976916577025,13.1264539524865));
#1138=CARTESIAN_POINT('Ctrl Pts',(-18.2618163371793,-8.01675314982347,13.222422307295));
#1139=CARTESIAN_POINT('Ctrl Pts',(-16.6502100345505,-10.978726750059,13.3183871858778));
#1140=CARTESIAN_POINT('Ctrl Pts',(-14.4286214179744,-13.3752735347645,13.4143486911294));
#1141=CARTESIAN_POINT('Ctrl Pts',(-12.2070328013985,-15.7718203194701,13.5103101963813));
#1142=CARTESIAN_POINT('Ctrl Pts',(-9.37546187087531,-17.6029402886442,13.6062683283025));
#1143=CARTESIAN_POINT('Ctrl Pts',(-6.27845757592575,-18.6458207083038,13.7022240107298));
#1144=CARTESIAN_POINT('Ctrl Pts',(-3.18145328097645,-19.6887011279624,13.798179693157));
#1145=CARTESIAN_POINT('Ctrl Pts',(0.180984378398943,-19.943341998105,13.894132926091));
#1146=CARTESIAN_POINT('Ctrl Pts',(3.3997099827083,-19.378758524676,13.9900852294835));
#1147=CARTESIAN_POINT('Ctrl Pts',(6.61843558701764,-18.8141750512471,14.0860375328757));
#1148=CARTESIAN_POINT('Ctrl Pts',(9.69344913626119,-17.4303672342457,14.1819889067265));
#1149=CARTESIAN_POINT('Ctrl Pts',(12.2505792087109,-15.3957188089589,14.2779410972038));
#1150=CARTESIAN_POINT('Ctrl Pts',(14.8077092811606,-13.3610703836722,14.3738932876811));
#1151=CARTESIAN_POINT('Ctrl Pts',(16.8469558768168,-10.6755813500993,14.4698462947853));
#1152=CARTESIAN_POINT('Ctrl Pts',(18.1201812733261,-7.6660255726717,14.5658016659465));
#1153=CARTESIAN_POINT('Ctrl Pts',(19.3934066698354,-4.65646979524426,14.6617570371074));
#1154=CARTESIAN_POINT('Ctrl Pts',(19.9006108671974,-1.3228472739614,14.7577147723261));
#1155=CARTESIAN_POINT('Ctrl Pts',(19.5800763962318,1.9292022675647,14.8536758437118));
#1156=CARTESIAN_POINT('Ctrl Pts',(19.2595419252665,5.18125180909102,14.9496369150977));
#1157=CARTESIAN_POINT('Ctrl Pts',(18.111268785973,8.35172837085963,15.045601322651));
#1158=CARTESIAN_POINT('Ctrl Pts',(16.2749813320501,11.054844382029,15.1415692265785));
#1159=CARTESIAN_POINT('Ctrl Pts',(14.4386938781271,13.7579603931993,15.2375371305062));
#1160=CARTESIAN_POINT('Ctrl Pts',(11.9143921095744,15.9937158537696,15.3335085308079));
#1161=CARTESIAN_POINT('Ctrl Pts',(9.00923457300498,17.4900604870514,15.4294827368159));
#1162=CARTESIAN_POINT('Ctrl Pts',(6.1040770364353,18.9864051203318,15.5254569428238));
#1163=CARTESIAN_POINT('Ctrl Pts',(2.81806373184894,19.7433389263245,15.621433954538));
#1164=CARTESIAN_POINT('Ctrl Pts',(-0.448955006058602,19.6687580949022,15.7174123984618));
#1165=CARTESIAN_POINT('Ctrl Pts',(-3.71597374396615,19.5941772634812,15.8133908423855));
#1166=CARTESIAN_POINT('Ctrl Pts',(-6.96399791519489,18.6880817946451,15.9093707185184));
#1167=CARTESIAN_POINT('Ctrl Pts',(-9.79781210120186,17.060723970182,16.005350304872));
#1168=CARTESIAN_POINT('Ctrl Pts',(-12.6316262872088,15.43336614572,16.1013298912254));
#1169=CARTESIAN_POINT('Ctrl Pts',(-15.0512304879941,13.0847459656301,16.197309187799));
#1170=CARTESIAN_POINT('Ctrl Pts',(-16.7621860742577,10.3006512190481,16.2932865430105));
#1171=CARTESIAN_POINT('Ctrl Pts',(-18.473141660521,7.51655647246622,16.3892638982219));
#1172=CARTESIAN_POINT('Ctrl Pts',(-19.475448632263,4.29698715939246,16.4852393120712));
#1173=CARTESIAN_POINT('Ctrl Pts',(-19.647183462532,1.03369376663242,16.5812116056768));
#1174=CARTESIAN_POINT('Ctrl Pts',(-19.8189182928013,-2.22959962612862,16.6771838992819));
#1175=CARTESIAN_POINT('Ctrl Pts',(-19.1600809815977,-5.53661709857579,16.7731530726436));
#1176=CARTESIAN_POINT('Ctrl Pts',(-17.7507578279327,-8.48493366145032,16.8691187057057));
#1177=CARTESIAN_POINT('Ctrl Pts',(-16.3414346742673,-11.4332502243259,16.9650843387677));
#1178=CARTESIAN_POINT('Ctrl Pts',(-14.1816256781406,-14.0228658776282,17.06104643153));
#1179=CARTESIAN_POINT('Ctrl Pts',(-11.5343189231284,-15.9387188843967,17.1570054266461));
#1180=CARTESIAN_POINT('Ctrl Pts',(-8.88701216811602,-17.854571891166,17.2529644217622));
#1181=CARTESIAN_POINT('Ctrl Pts',(-5.75220765421765,-19.0966622513997,17.3489203192318));
#1182=CARTESIAN_POINT('Ctrl Pts',(-2.51099310148217,-19.5137325346376,17.4448743131854));
#1183=CARTESIAN_POINT('Ctrl Pts',(0.730221451253303,-19.9308028178748,17.5408283071392));
#1184=CARTESIAN_POINT('Ctrl Pts',(4.07784604282639,-19.522853024116,17.6367803975768));
#1185=CARTESIAN_POINT('Ctrl Pts',(7.12355973497002,-18.3396491278729,17.7327322474663));
#1186=CARTESIAN_POINT('Ctrl Pts',(9.72933802906722,-17.327352063223,17.8148244179696));
#1187=CARTESIAN_POINT('Ctrl Pts',(12.1141248256593,-15.7475876915669,17.8969164123974));
#1188=CARTESIAN_POINT('Ctrl Pts',(14.0704427754469,-13.7491190495649,17.979137285631));
#1189=CARTESIAN_POINT('Ctrl Pts',(14.0701928870891,-13.7488893083481,17.9795026944415));
#1190=CARTESIAN_POINT('Ctrl Pts',(14.0665832646286,-13.7237979638742,17.9612783403714));
#1191=CARTESIAN_POINT('Ctrl Pts',(14.0638423058344,-13.6996118877913,17.9429324935116));
#1192=CARTESIAN_POINT('Ctrl Pts',(14.0618534577839,-13.6762076408298,17.9245464036164));
#1193=CARTESIAN_POINT('Ctrl Pts',(14.0597446688915,-13.6513919612133,17.9050515095063));
#1194=CARTESIAN_POINT('Ctrl Pts',(14.0584812503576,-13.6274550710286,17.8855110707104));
#1195=CARTESIAN_POINT('Ctrl Pts',(14.0579402589643,-13.6042680070397,17.8659684984626));
#1196=CARTESIAN_POINT('Ctrl Pts',(14.0573531498362,-13.5791043222025,17.8447599862857));
#1197=CARTESIAN_POINT('Ctrl Pts',(14.0576165550585,-13.5548234318869,17.8235487846943));
#1198=CARTESIAN_POINT('Ctrl Pts',(14.0585959441069,-13.5312854808475,17.8023328937812));
#1199=CARTESIAN_POINT('Ctrl Pts',(14.0595753331554,-13.5077475298081,17.7811170028681));
#1200=CARTESIAN_POINT('Ctrl Pts',(14.0612706664693,-13.4849525254896,17.7598956033158));
#1201=CARTESIAN_POINT('Ctrl Pts',(14.063571511949,-13.4627864902459,17.7386204642891));
#1202=CARTESIAN_POINT('Ctrl Pts',(14.066461282713,-13.4349468281888,17.7118997325835));
#1203=CARTESIAN_POINT('Ctrl Pts',(14.0703183702699,-13.4081054236162,17.6851103198434));
#1204=CARTESIAN_POINT('Ctrl Pts',(14.0750450654694,-13.3821512579085,17.658289854421));
#1205=CARTESIAN_POINT('Ctrl Pts',(14.0799756343511,-13.3550776268849,17.6303125581017));
#1206=CARTESIAN_POINT('Ctrl Pts',(14.0858521611959,-13.3289691911077,17.6023009507258));
#1207=CARTESIAN_POINT('Ctrl Pts',(14.0925885519897,-13.3037264414785,17.5742523756249));
#1208=CARTESIAN_POINT('Ctrl Pts',(14.0988841180738,-13.2801355597587,17.548039279693));
#1209=CARTESIAN_POINT('Ctrl Pts',(14.105930841815,-13.2573009839377,17.521792994576));
#1210=CARTESIAN_POINT('Ctrl Pts',(14.1136798584524,-13.2351634640519,17.4954840657167));
#1211=CARTESIAN_POINT('Ctrl Pts',(14.1242914692906,-13.2048480373411,17.4594562537131));
#1212=CARTESIAN_POINT('Ctrl Pts',(14.1362208570398,-13.1758398435487,17.4233079290641));
#1213=CARTESIAN_POINT('Ctrl Pts',(14.1494332591314,-13.148074530876,17.3871072536718));
#1214=CARTESIAN_POINT('Ctrl Pts',(14.1628927804318,-13.1197899074792,17.3502294960807));
#1215=CARTESIAN_POINT('Ctrl Pts',(14.1776834201087,-13.0927948641453,17.3132966516284));
#1216=CARTESIAN_POINT('Ctrl Pts',(14.1937996555306,-13.0670517594484,17.2763496377266));
#1217=CARTESIAN_POINT('Ctrl Pts',(14.1990469510914,-13.0586700452666,17.2643200354682));
#1218=CARTESIAN_POINT('Ctrl Pts',(14.2044350368702,-13.0504212992162,17.2522887372534));
#1219=CARTESIAN_POINT('Ctrl Pts',(14.2099645129537,-13.0423049622663,17.2402566661627));
#1220=CARTESIAN_POINT('Ctrl Pts',(14.226647163391,-13.0178176491605,17.2039554265851));
#1221=CARTESIAN_POINT('Ctrl Pts',(14.244614022952,-12.9945328517711,17.1676478345893));
#1222=CARTESIAN_POINT('Ctrl Pts',(14.2638111910213,-12.9723724718134,17.1313518732077));
#1223=CARTESIAN_POINT('Ctrl Pts',(14.2834551005206,-12.949696392884,17.0942112606966));
#1224=CARTESIAN_POINT('Ctrl Pts',(14.3043872493065,-12.9281977776394,17.0570821019018));
#1225=CARTESIAN_POINT('Ctrl Pts',(14.3265888574266,-12.907829971558,17.0199797133086));
#1226=CARTESIAN_POINT('Ctrl Pts',(14.3297607008665,-12.9049201151298,17.0146790626877));
#1227=CARTESIAN_POINT('Ctrl Pts',(14.3329585182095,-12.9020333979934,17.0093789629353));
#1228=CARTESIAN_POINT('Ctrl Pts',(14.3361823177668,-12.8991697421356,17.0040794660959));
#1229=CARTESIAN_POINT('Ctrl Pts',(14.356750683853,-12.8808991514918,16.9702678133776));
#1230=CARTESIAN_POINT('Ctrl Pts',(14.3783727975309,-12.8635591518508,16.9365272403739));
#1231=CARTESIAN_POINT('Ctrl Pts',(14.4010664726918,-12.8471432018829,16.9028245796874));
#1232=CARTESIAN_POINT('Ctrl Pts',(14.4235701943269,-12.830864658816,16.869404021357));
#1233=CARTESIAN_POINT('Ctrl Pts',(14.447127732512,-12.8154949568049,16.836020034556));
#1234=CARTESIAN_POINT('Ctrl Pts',(14.4717927705773,-12.8010592492218,16.8026563424565));
#1235=CARTESIAN_POINT('Ctrl Pts',(14.4957133245507,-12.787059265866,16.7702996927119));
#1236=CARTESIAN_POINT('Ctrl Pts',(14.5206757236182,-12.7739379857502,16.7379615380103));
#1237=CARTESIAN_POINT('Ctrl Pts',(14.5467607731291,-12.7617447964445,16.7056515627049));
#1238=CARTESIAN_POINT('Ctrl Pts',(14.5651991422,-12.7531259696151,16.6828130686051));
#1239=CARTESIAN_POINT('Ctrl Pts',(14.5841990886506,-12.744971400611,16.6599891252974));
#1240=CARTESIAN_POINT('Ctrl Pts',(14.6037985296001,-12.7373060063704,16.6371934770443));
#1241=CARTESIAN_POINT('Ctrl Pts',(14.6274899536772,-12.7280402264872,16.6096385395708));
#1242=CARTESIAN_POINT('Ctrl Pts',(14.6520588283076,-12.7194922057064,16.5821115514406));
#1243=CARTESIAN_POINT('Ctrl Pts',(14.6776116276482,-12.7117380050705,16.5546113603067));
#1244=CARTESIAN_POINT('Ctrl Pts',(14.6897186751754,-12.7080640249957,16.5415816285489));
#1245=CARTESIAN_POINT('Ctrl Pts',(14.7020470144132,-12.7045685707861,16.5285584113857));
#1246=CARTESIAN_POINT('Ctrl Pts',(14.714610196493,-12.7012614475414,16.5155446410834));
#1247=CARTESIAN_POINT('Ctrl Pts',(14.7363891897614,-12.6955283606192,16.4929845274107));
#1248=CARTESIAN_POINT('Ctrl Pts',(14.758869097993,-12.690353580251,16.4704620167577));
#1249=CARTESIAN_POINT('Ctrl Pts',(14.7821637915374,-12.6858267814304,16.4479437980444));
#1250=CARTESIAN_POINT('Ctrl Pts',(14.8047344259364,-12.6814406871904,16.4261255036364));
#1251=CARTESIAN_POINT('Ctrl Pts',(14.828070052105,-12.6776630078759,16.4043107965302));
#1252=CARTESIAN_POINT('Ctrl Pts',(14.8522988025813,-12.6745941375615,16.3825052713754));
#1253=CARTESIAN_POINT('Ctrl Pts',(14.8752583675571,-12.6716860252568,16.3618419948224));
#1254=CARTESIAN_POINT('Ctrl Pts',(14.8990200698957,-12.6694145331685,16.3411866842087));
#1255=CARTESIAN_POINT('Ctrl Pts',(14.9237137776462,-12.6678806456333,16.3205817331303));
#1256=CARTESIAN_POINT('Ctrl Pts',(14.9422481909388,-12.6667293521212,16.305116227382));
#1257=CARTESIAN_POINT('Ctrl Pts',(14.9613080677956,-12.6659939033781,16.2896797609429));
#1258=CARTESIAN_POINT('Ctrl Pts',(14.9809561240162,-12.6657226901029,16.2743071446838));
#1259=CARTESIAN_POINT('',(-1.1520135408295,19.6389536212611,3.04999999964167));
#1260=CARTESIAN_POINT('Ctrl Pts',(14.7633728969027,-13.0022480842089,16.2078690048215));
#1261=CARTESIAN_POINT('Ctrl Pts',(12.689758826606,-15.3549691402669,16.1157687075649));
#1262=CARTESIAN_POINT('Ctrl Pts',(10.0454879624542,-17.2039429596906,16.0236919951995));
#1263=CARTESIAN_POINT('Ctrl Pts',(7.12328809295196,-18.3392419467253,15.9316166903364));
#1264=CARTESIAN_POINT('Ctrl Pts',(4.07762159282851,-19.522508748056,15.8356510876966));
#1265=CARTESIAN_POINT('Ctrl Pts',(0.73004423495953,-19.9305193629137,15.7396870140094));
#1266=CARTESIAN_POINT('Ctrl Pts',(-2.51112862258958,-19.5135006316364,15.6437242217877));
#1267=CARTESIAN_POINT('Ctrl Pts',(-5.7523014801382,-19.0964819003578,15.5477614295659));
#1268=CARTESIAN_POINT('Ctrl Pts',(-8.88706983736721,-17.8544338229434,15.4517999188091));
#1269=CARTESIAN_POINT('Ctrl Pts',(-11.5343501878792,-15.9386089247356,15.3558391308453));
#1270=CARTESIAN_POINT('Ctrl Pts',(-14.1816305383915,-14.0227840265279,15.2598783428815));
#1271=CARTESIAN_POINT('Ctrl Pts',(-16.3414228821871,-11.4331823075271,15.1639182777105));
#1272=CARTESIAN_POINT('Ctrl Pts',(-17.7507409838919,-8.48486403867359,15.0679582005955));
#1273=CARTESIAN_POINT('Ctrl Pts',(-19.1600590855968,-5.53654576982094,14.9719981234806));
#1274=CARTESIAN_POINT('Ctrl Pts',(-19.818902945211,-2.22951095111647,14.8760380344219));
#1275=CARTESIAN_POINT('Ctrl Pts',(-19.6471852850676,1.03381308300214,14.7800772016869));
#1276=CARTESIAN_POINT('Ctrl Pts',(-19.4754676249242,4.29713711711948,14.6841163689519));
#1277=CARTESIAN_POINT('Ctrl Pts',(-18.4731884450233,7.51675036665098,14.5881547925404));
#1278=CARTESIAN_POINT('Ctrl Pts',(-16.7622677104729,10.3008967663725,14.4921919216613));
#1279=CARTESIAN_POINT('Ctrl Pts',(-15.0513469759221,13.0850431660941,14.3962290507824));
#1280=CARTESIAN_POINT('Ctrl Pts',(-12.6317846867219,15.4337227160057,14.3002648854362));
#1281=CARTESIAN_POINT('Ctrl Pts',(-9.79801419140373,17.0611401695285,14.2042991898763));
#1282=CARTESIAN_POINT('Ctrl Pts',(-6.96424369608585,18.6885576230522,14.1083334943165));
#1283=CARTESIAN_POINT('Ctrl Pts',(-3.7162649946501,19.5947129801866,14.012366268543));
#1284=CARTESIAN_POINT('Ctrl Pts',(-0.44928779228508,19.6693464391166,13.9163976491978));
#1285=CARTESIAN_POINT('Ctrl Pts',(2.81768941007993,19.7439798980465,13.8204290298522));
#1286=CARTESIAN_POINT('Ctrl Pts',(6.10366511337396,18.9870914587704,13.7244590169342));
#1287=CARTESIAN_POINT('Ctrl Pts',(9.00879373898469,17.4907791781521,13.628488086233));
#1288=CARTESIAN_POINT('Ctrl Pts',(11.9139223645952,15.9944668975338,13.5325171555318));
#1289=CARTESIAN_POINT('Ctrl Pts',(14.4382039125224,13.7587307755739,13.4365453070472));
#1290=CARTESIAN_POINT('Ctrl Pts',(16.2744824772523,11.0556185029427,13.34057323992));
#1291=CARTESIAN_POINT('Ctrl Pts',(18.1107610419819,8.35250623031264,13.2446011727927));
#1292=CARTESIAN_POINT('Ctrl Pts',(19.259036623514,5.18201780701197,13.1486288870231));
#1293=CARTESIAN_POINT('Ctrl Pts',(19.5795847516423,1.92994201428522,13.052657134962));
#1294=CARTESIAN_POINT('Ctrl Pts',(19.9001328797708,-1.32213377844135,12.9566853829011));
#1295=CARTESIAN_POINT('Ctrl Pts',(19.3929535544955,-4.65579694059322,12.8607141645489));
#1296=CARTESIAN_POINT('Ctrl Pts',(18.1197613991788,-7.66540303622609,12.7647441023713));
#1297=CARTESIAN_POINT('Ctrl Pts',(16.8465692438621,-10.6750091318585,12.6687740401941));
#1298=CARTESIAN_POINT('Ctrl Pts',(14.8073642585037,-13.3605581609731,12.5728051341916));
#1299=CARTESIAN_POINT('Ctrl Pts',(12.2502792829209,-15.3952691917147,12.4768377254604));
#1300=CARTESIAN_POINT('Ctrl Pts',(9.69319430733804,-17.4299802224569,12.3808703167294));
#1301=CARTESIAN_POINT('Ctrl Pts',(6.61822934153071,-18.8138532548272,12.2849044052696));
#1302=CARTESIAN_POINT('Ctrl Pts',(3.39955007618559,-19.3784968509566,12.1889399677987));
#1303=CARTESIAN_POINT('Ctrl Pts',(0.180870810840714,-19.943140447086,12.0929755303273));
#1304=CARTESIAN_POINT('Ctrl Pts',(-3.18152275404223,-19.6885546069755,11.9970125668446));
#1305=CARTESIAN_POINT('Ctrl Pts',(-6.27849038378876,-18.6457176614648,11.9010506953533));
#1306=CARTESIAN_POINT('Ctrl Pts',(-9.3754580135358,-17.6028807159532,11.805088823862));
#1307=CARTESIAN_POINT('Ctrl Pts',(-12.2069997081467,-15.7717926650424,11.7091280443629));
#1308=CARTESIAN_POINT('Ctrl Pts',(-14.4285698949093,-13.3752625917687,11.6131677091087));
#1309=CARTESIAN_POINT('Ctrl Pts',(-16.6501400816717,-10.9787325184951,11.5172073738546));
#1310=CARTESIAN_POINT('Ctrl Pts',(-18.261738760586,-8.01676042285976,11.4212474828455));
#1311=CARTESIAN_POINT('Ctrl Pts',(-19.0672645852809,-4.84976278640069,11.3252872802227));
#1312=CARTESIAN_POINT('Ctrl Pts',(-19.8727904099756,-1.68276514994158,11.2293270776002));
#1313=CARTESIAN_POINT('Ctrl Pts',(-19.8722433804506,1.68925802734119,11.1333665633635));
#1314=CARTESIAN_POINT('Ctrl Pts',(-19.0656900515176,4.85599473697746,11.0374050574888));
#1315=CARTESIAN_POINT('Ctrl Pts',(-18.2591367225843,8.02273144661271,10.9414435516142));
#1316=CARTESIAN_POINT('Ctrl Pts',(-16.6465770942427,10.9841816886004,10.8454810541018));
#1317=CARTESIAN_POINT('Ctrl Pts',(-14.4242294448686,13.379992483142,10.7495171262553));
#1318=CARTESIAN_POINT('Ctrl Pts',(-12.2018817954948,15.7758032776839,10.6535531984083));
#1319=CARTESIAN_POINT('Ctrl Pts',(-9.36974612508839,17.6059746247797,10.5575878402273));
#1320=CARTESIAN_POINT('Ctrl Pts',(-6.27244025350246,18.6478089820257,10.461620961105));
#1321=CARTESIAN_POINT('Ctrl Pts',(-3.17513438191679,19.6896433392717,10.3656540819827));
#1322=CARTESIAN_POINT('Ctrl Pts',(0.187341690848379,19.9431407066692,10.2696856819193));
#1323=CARTESIAN_POINT('Ctrl Pts',(3.40583765742803,19.3774552112977,10.1737160404481));
#1324=CARTESIAN_POINT('Ctrl Pts',(6.62433362400742,18.8117697159274,10.0777463989771));
#1325=CARTESIAN_POINT('Ctrl Pts',(9.6988494844013,17.4269013577889,9.981775516098));
#1326=CARTESIAN_POINT('Ctrl Pts',(12.2552742921381,15.3913626630965,9.88580397345661));
#1327=CARTESIAN_POINT('Ctrl Pts',(14.8116990998749,13.3558239684052,9.78983243081524));
#1328=CARTESIAN_POINT('Ctrl Pts',(16.8500328549551,10.669614937161,9.69386022841144));
#1329=CARTESIAN_POINT('Ctrl Pts',(18.1222485504369,7.65959686283914,9.59788810845216));
#1330=CARTESIAN_POINT('Ctrl Pts',(19.3944642459189,4.64957878851848,9.50191598849312));
#1331=CARTESIAN_POINT('Ctrl Pts',(19.9005618818026,1.31575167112075,9.4059439509784));
#1332=CARTESIAN_POINT('Ctrl Pts',(19.5789588664666,-1.93622021383074,9.30997271805085));
#1333=CARTESIAN_POINT('Ctrl Pts',(19.2573558511304,-5.18819209878238,9.21400148512356));
#1334=CARTESIAN_POINT('Ctrl Pts',(18.1080521845744,-8.35830875128778,9.11803105678382));
#1335=CARTESIAN_POINT('Ctrl Pts',(16.270896584467,-11.0608263907979,9.02206195936794));
#1336=CARTESIAN_POINT('Ctrl Pts',(14.4337409843598,-13.7633440303084,8.92609286195206));
#1337=CARTESIAN_POINT('Ctrl Pts',(11.908733450701,-15.9982626568235,8.83012509546015));
#1338=CARTESIAN_POINT('Ctrl Pts',(9.0031200753577,-17.4936345600261,8.7341588623317));
#1339=CARTESIAN_POINT('Ctrl Pts',(6.09750670001415,-18.9890064632275,8.63819262920344));
#1340=CARTESIAN_POINT('Ctrl Pts',(2.81128748298617,-19.7448316431158,8.54222792943853));
#1341=CARTESIAN_POINT('Ctrl Pts',(-0.455666290292092,-19.6691403374144,
8.44626459231353));
#1342=CARTESIAN_POINT('Ctrl Pts',(-3.72262006357036,-19.5934490317121,8.35030125518861));
#1343=CARTESIAN_POINT('Ctrl Pts',(-6.97030839309893,-18.686241240421,8.25433928070357));
#1344=CARTESIAN_POINT('Ctrl Pts',(-9.80354848023961,-17.0579071416688,8.15837816651912));
#1345=CARTESIAN_POINT('Ctrl Pts',(-12.6367885673801,-15.4295730429177,8.0624170523348));
#1346=CARTESIAN_POINT('Ctrl Pts',(-15.0555804121327,-13.0801126367056,7.96645679845112));
#1347=CARTESIAN_POINT('Ctrl Pts',(-16.7656023810151,-10.2954112105042,7.87049669316415));
#1348=CARTESIAN_POINT('Ctrl Pts',(-18.4756243498975,-7.51070978430157,7.77453658787715));
#1349=CARTESIAN_POINT('Ctrl Pts',(-19.47687644291,-4.29076733810838,7.67857663118685));
#1350=CARTESIAN_POINT('Ctrl Pts',(-19.6475250438333,-1.02739050726917,7.58261607522632));
#1351=CARTESIAN_POINT('Ctrl Pts',(-19.818173644757,2.23598632357007,7.48665551926576));
#1352=CARTESIAN_POINT('Ctrl Pts',(-19.1582187535916,5.54279753905426,7.39069436403472));
#1353=CARTESIAN_POINT('Ctrl Pts',(-17.7479645058792,8.49066620309479,7.29473200750677));
#1354=CARTESIAN_POINT('Ctrl Pts',(-16.3377102581671,11.4385348671343,7.19876965097866));
#1355=CARTESIAN_POINT('Ctrl Pts',(-14.177156653908,14.02746097973,7.10280609315323));
#1356=CARTESIAN_POINT('Ctrl Pts',(-11.5292025650282,15.9424207652264,7.00684102435426));
#1357=CARTESIAN_POINT('Ctrl Pts',(-8.88124847614837,17.8573805507229,6.91087595555532));
#1358=CARTESIAN_POINT('Ctrl Pts',(-5.74589390264807,19.0983740091193,6.81490937578287));
#1359=CARTESIAN_POINT('Ctrl Pts',(-2.50465272147258,19.5143955037548,6.71894134307474));
#1360=CARTESIAN_POINT('Ctrl Pts',(0.736588459702903,19.9304169983903,6.62297331036692));
#1361=CARTESIAN_POINT('Ctrl Pts',(4.08371624855358,19.5214665292632,6.52700382472332));
#1362=CARTESIAN_POINT('Ctrl Pts',(7.12944793502391,18.3373057069485,6.43103329777214));
#1363=CARTESIAN_POINT('Ctrl Pts',(10.1751796214945,17.1531448846341,6.3350627708212));
#1364=CARTESIAN_POINT('Ctrl Pts',(12.9195152055853,15.193773709133,6.23909120256268));
#1365=CARTESIAN_POINT('Ctrl Pts',(15.0285204946684,12.6976109336298,6.14311925803998));
#1366=CARTESIAN_POINT('Ctrl Pts',(17.1375257837515,10.2014481581273,6.0471473135172));
#1367=CARTESIAN_POINT('Ctrl Pts',(18.6112007778272,7.1684937826236,5.95117499273025));
#1368=CARTESIAN_POINT('Ctrl Pts',(19.2702268499629,3.96780150369004,5.85520305229133));
#1369=CARTESIAN_POINT('Ctrl Pts',(19.9292529220986,0.767109224756481,5.7592311118521));
#1370=CARTESIAN_POINT('Ctrl Pts',(19.7736300722944,-2.60132095760603,5.66325955176051));
#1371=CARTESIAN_POINT('Ctrl Pts',(18.8222947040415,-5.72761421093851,5.5672890360661));
#1372=CARTESIAN_POINT('Ctrl Pts',(17.8709593357885,-8.85390746427127,5.47131852037174));
#1373=CARTESIAN_POINT('Ctrl Pts',(16.1239114490868,-11.7380637885735,5.37534904907464));
#1374=CARTESIAN_POINT('Ctrl Pts',(13.7937339959123,-14.0291354419834,5.27938103205708));
#1375=CARTESIAN_POINT('Ctrl Pts',(11.4635565427378,-16.3202070953925,5.18341301503922));
#1376=CARTESIAN_POINT('Ctrl Pts',(8.55024952309019,-18.0181940779081,5.08744645230141));
#1377=CARTESIAN_POINT('Ctrl Pts',(5.40830786865993,-18.9164831385214,4.9914813998082));
#1378=CARTESIAN_POINT('Ctrl Pts',(2.26636621422967,-19.8147721991355,4.8955163473148));
#1379=CARTESIAN_POINT('Ctrl Pts',(-1.10421007498299,-19.9133633378461,4.79955280506649));
#1380=CARTESIAN_POINT('Ctrl Pts',(-4.29328519038997,-19.2002599786903,4.70359046149115));
#1381=CARTESIAN_POINT('Ctrl Pts',(-7.48236030579721,-18.4871566195352,4.60762811791586));
#1382=CARTESIAN_POINT('Ctrl Pts',(-10.4899342473985,-16.9623587625127,4.5116669730136));
#1383=CARTESIAN_POINT('Ctrl Pts',(-12.9500413131192,-14.8114054578043,4.41570642350072));
#1384=CARTESIAN_POINT('Ctrl Pts',(-15.4101483788399,-12.6604521530945,4.31974587398791));
#1385=CARTESIAN_POINT('Ctrl Pts',(-17.3227885686796,-9.88334340069926,4.22378591986439));
#1386=CARTESIAN_POINT('Ctrl Pts',(-18.4552301105613,-6.81800183783011,4.12782581295067));
#1387=CARTESIAN_POINT('Ctrl Pts',(-19.5876716524431,-3.75266027495982,4.03186570603713));
#1388=CARTESIAN_POINT('Ctrl Pts',(-19.9399145463664,-0.399085901615095,
3.93590544633327));
#1389=CARTESIAN_POINT('Ctrl Pts',(-19.4690959494225,2.83465534837248,3.83994432284407));
#1390=CARTESIAN_POINT('Ctrl Pts',(-18.9982773524784,6.06839659836119,3.74398319935471));
#1391=CARTESIAN_POINT('Ctrl Pts',(-17.7043972646669,9.18230472499317,3.6480212120804));
#1392=CARTESIAN_POINT('Ctrl Pts',(-15.7448998036265,11.7974729119645,3.55205786023586));
#1393=CARTESIAN_POINT('Ctrl Pts',(-13.7854023425861,14.4126410989358,3.45609450839161));
#1394=CARTESIAN_POINT('Ctrl Pts',(-11.160287508317,16.5290693462477,3.36012979197731));
#1395=CARTESIAN_POINT('Ctrl Pts',(-8.18897579015855,17.8892335168938,3.26416354229931));
#1396=CARTESIAN_POINT('Ctrl Pts',(-5.97942382738992,18.900690307029,3.19280030765768));
#1397=CARTESIAN_POINT('Ctrl Pts',(-3.57843077301124,19.4939457004469,3.12143622514672));
#1398=CARTESIAN_POINT('Ctrl Pts',(-1.1520135408295,19.6389536212611,3.05000000000001));
#1399=CARTESIAN_POINT('',(19.2290533246128,1.40148438482846,3.04999999999994));
#1400=CARTESIAN_POINT('Ctrl Pts',(-1.15201354082951,19.6389536212611,3.05000000000001));
#1401=CARTESIAN_POINT('Ctrl Pts',(-0.756299501547633,19.6496351099685,3.04999999999998));
#1402=CARTESIAN_POINT('Ctrl Pts',(-0.361664289290595,19.6488655767287,3.04999999999995));
#1403=CARTESIAN_POINT('Ctrl Pts',(0.0317062382739524,19.6367550980999,3.04999999999994));
#1404=CARTESIAN_POINT('Ctrl Pts',(0.425784370197074,19.6246228348512,3.04999999999992));
#1405=CARTESIAN_POINT('Ctrl Pts',(0.818593582460552,19.601108714056,3.04999999999991));
#1406=CARTESIAN_POINT('Ctrl Pts',(1.20993731701133,19.5662720856382,3.0499999999999));
#1407=CARTESIAN_POINT('Ctrl Pts',(1.60078558652368,19.5314795625169,3.0499999999999));
#1408=CARTESIAN_POINT('Ctrl Pts',(1.99017240398158,19.4853930919702,3.0499999999999));
#1409=CARTESIAN_POINT('Ctrl Pts',(2.37788753349578,19.4280219389087,3.0499999999999));
#1410=CARTESIAN_POINT('Ctrl Pts',(2.76350166795915,19.3709616752076,3.04999999999991));
#1411=CARTESIAN_POINT('Ctrl Pts',(3.14746248645428,19.3027385841526,3.04999999999991));
#1412=CARTESIAN_POINT('Ctrl Pts',(3.52954425982589,19.2233140211524,3.04999999999992));
#1413=CARTESIAN_POINT('Ctrl Pts',(3.81752022738387,19.1634515336644,3.04999999999993));
#1414=CARTESIAN_POINT('Ctrl Pts',(4.10442841891019,19.0972248760515,3.04999999999993));
#1415=CARTESIAN_POINT('Ctrl Pts',(4.39016343081543,19.0245999750758,3.04999999999994));
#1416=CARTESIAN_POINT('Ctrl Pts',(4.45015582396704,19.0093517855632,3.04999999999994));
#1417=CARTESIAN_POINT('Ctrl Pts',(4.51006097845758,18.9938304713774,3.04999999999994));
#1418=CARTESIAN_POINT('Ctrl Pts',(4.56987031886281,18.9780386148803,3.04999999999995));
#1419=CARTESIAN_POINT('Ctrl Pts',(5.10655984536515,18.8363329226161,3.04999999999996));
#1420=CARTESIAN_POINT('Ctrl Pts',(5.63571563327392,18.6727994981288,3.04999999999995));
#1421=CARTESIAN_POINT('Ctrl Pts',(6.15627259893269,18.4879867840982,3.04999999999995));
#1422=CARTESIAN_POINT('Ctrl Pts',(6.66321273968899,18.308008435051,3.04999999999994));
#1423=CARTESIAN_POINT('Ctrl Pts',(7.16199817771553,18.1078491732949,3.04999999999993));
#1424=CARTESIAN_POINT('Ctrl Pts',(7.65159807198902,17.8880013066261,3.04999999999992));
#1425=CARTESIAN_POINT('Ctrl Pts',(8.13346724275851,17.6716248113568,3.0499999999999));
#1426=CARTESIAN_POINT('Ctrl Pts',(8.60643885910842,17.4361763018007,3.04999999999989));
#1427=CARTESIAN_POINT('Ctrl Pts',(9.06948118245881,17.1821153807179,3.04999999999987));
#1428=CARTESIAN_POINT('Ctrl Pts',(9.52169222597827,16.9339973395655,3.04999999999986));
#1429=CARTESIAN_POINT('Ctrl Pts',(9.96443317940028,16.6681272095081,3.04999999999985));
#1430=CARTESIAN_POINT('Ctrl Pts',(10.3966937586893,16.3849273948368,3.04999999999985));
#1431=CARTESIAN_POINT('Ctrl Pts',(10.595799722742,16.254481143614,3.04999999999985));
#1432=CARTESIAN_POINT('Ctrl Pts',(10.7926813939398,16.1203580512314,3.04999999999985));
#1433=CARTESIAN_POINT('Ctrl Pts',(10.9872362916963,15.9825991879082,3.04999999999985));
#1434=CARTESIAN_POINT('Ctrl Pts',(11.1878921258533,15.8405204227298,3.04999999999985));
#1435=CARTESIAN_POINT('Ctrl Pts',(11.3857012824746,15.6948425797568,3.04999999999985));
#1436=CARTESIAN_POINT('Ctrl Pts',(11.5805770448597,15.5456489432192,3.04999999999985));
#1437=CARTESIAN_POINT('Ctrl Pts',(12.0241963291222,15.2060214110555,3.04999999999985));
#1438=CARTESIAN_POINT('Ctrl Pts',(12.4526210479809,14.8481686971435,3.04999999999985));
#1439=CARTESIAN_POINT('Ctrl Pts',(12.8648349533221,14.4730830712315,3.04999999999985));
#1440=CARTESIAN_POINT('Ctrl Pts',(13.2675105760481,14.106676610817,3.04999999999985));
#1441=CARTESIAN_POINT('Ctrl Pts',(13.6547168505687,13.7238255879506,3.04999999999985));
#1442=CARTESIAN_POINT('Ctrl Pts',(14.0254755372599,13.3254961199588,3.04999999999984));
#1443=CARTESIAN_POINT('Ctrl Pts',(14.4094076106778,12.9130136507972,3.04999999999984));
#1444=CARTESIAN_POINT('Ctrl Pts',(14.7757028046942,12.4839328904612,3.04999999999984));
#1445=CARTESIAN_POINT('Ctrl Pts',(15.123239352145,12.0393742178745,3.04999999999984));
#1446=CARTESIAN_POINT('Ctrl Pts',(15.4707758995958,11.5948155452879,3.04999999999984));
#1447=CARTESIAN_POINT('Ctrl Pts',(15.7995538698564,11.1347788447377,3.04999999999985));
#1448=CARTESIAN_POINT('Ctrl Pts',(16.108414351417,10.6604346023232,3.04999999999985));
#1449=CARTESIAN_POINT('Ctrl Pts',(16.2555440547878,10.4344745593633,3.04999999999986));
#1450=CARTESIAN_POINT('Ctrl Pts',(16.3978594999975,10.2057324021331,3.04999999999986));
#1451=CARTESIAN_POINT('Ctrl Pts',(16.535284211293,9.97437864818219,3.04999999999987));
#1452=CARTESIAN_POINT('Ctrl Pts',(16.7771224145348,9.56724534849181,3.04999999999988));
#1453=CARTESIAN_POINT('Ctrl Pts',(17.0038144630196,9.15201964411557,3.04999999999989));
#1454=CARTESIAN_POINT('Ctrl Pts',(17.2149778787471,8.72965090012552,3.0499999999999));
#1455=CARTESIAN_POINT('Ctrl Pts',(17.4305172382364,8.29852940005752,3.04999999999991));
#1456=CARTESIAN_POINT('Ctrl Pts',(17.6298775069098,7.8599659582848,3.04999999999993));
#1457=CARTESIAN_POINT('Ctrl Pts',(17.8126880267729,7.41501118956239,3.04999999999994));
#1458=CARTESIAN_POINT('Ctrl Pts',(17.9975909987323,6.96496346153306,3.04999999999995));
#1459=CARTESIAN_POINT('Ctrl Pts',(18.1655630541044,6.50837758080055,3.04999999999996));
#1460=CARTESIAN_POINT('Ctrl Pts',(18.3162596586382,6.04637796853197,3.04999999999997));
#1461=CARTESIAN_POINT('Ctrl Pts',(18.4694786378635,5.57664536099703,3.04999999999998));
#1462=CARTESIAN_POINT('Ctrl Pts',(18.6048388224812,5.10131661655179,3.04999999999999));
#1463=CARTESIAN_POINT('Ctrl Pts',(18.7220207382492,4.62160690326929,3.04999999999999));
#1464=CARTESIAN_POINT('Ctrl Pts',(18.7953956227583,4.32123082066854,3.04999999999999));
#1465=CARTESIAN_POINT('Ctrl Pts',(18.8616440465692,4.01913769684233,3.04999999999999));
#1466=CARTESIAN_POINT('Ctrl Pts',(18.9206963480842,3.71563138425451,3.04999999999999));
#1467=CARTESIAN_POINT('Ctrl Pts',(18.9249379191536,3.69383132630903,3.04999999999999));
#1468=CARTESIAN_POINT('Ctrl Pts',(18.9291423165906,3.67202459154205,3.04999999999999));
#1469=CARTESIAN_POINT('Ctrl Pts',(18.933311156944,3.65020255967716,3.04999999999999));
#1470=CARTESIAN_POINT('Ctrl Pts',(18.9630134931347,3.49472399204911,3.04999999999999));
#1471=CARTESIAN_POINT('Ctrl Pts',(18.9908775548184,3.3386173236371,3.04999999999999));
#1472=CARTESIAN_POINT('Ctrl Pts',(19.0168017240399,3.18243812740122,3.04999999999998));
#1473=CARTESIAN_POINT('Ctrl Pts',(19.042906334816,3.02517186771091,3.04999999999998));
#1474=CARTESIAN_POINT('Ctrl Pts',(19.0670439408128,2.86783221515101,3.04999999999998));
#1475=CARTESIAN_POINT('Ctrl Pts',(19.0891638515807,2.7109889171296,3.04999999999998));
#1476=CARTESIAN_POINT('Ctrl Pts',(19.111431378026,2.55309893632927,3.04999999999997));
#1477=CARTESIAN_POINT('Ctrl Pts',(19.1316542404267,2.39571211185103,3.04999999999997));
#1478=CARTESIAN_POINT('Ctrl Pts',(19.1498340345252,2.23940989236075,3.04999999999997));
#1479=CARTESIAN_POINT('Ctrl Pts',(19.1683115385795,2.08054808794963,3.04999999999996));
#1480=CARTESIAN_POINT('Ctrl Pts',(19.1846785470276,1.92280686485925,3.04999999999996));
#1481=CARTESIAN_POINT('Ctrl Pts',(19.1989911058062,1.76679450439536,3.04999999999995));
#1482=CARTESIAN_POINT('Ctrl Pts',(19.2102698121263,1.64385229516516,3.04999999999995));
#1483=CARTESIAN_POINT('Ctrl Pts',(19.2202738520299,1.52198366960359,3.04999999999995));
#1484=CARTESIAN_POINT('Ctrl Pts',(19.2290533246128,1.40148438482849,3.04999999999995));
#1485=CARTESIAN_POINT('Ctrl Pts',(19.2290533246128,1.40148438482849,3.04999999999995));
#1486=CARTESIAN_POINT('Ctrl Pts',(19.2509062727976,1.10155012321785,3.04999999999994));
#1487=CARTESIAN_POINT('Ctrl Pts',(19.2656958757404,0.803108944104011,3.04999999999993));
#1488=CARTESIAN_POINT('Ctrl Pts',(19.2736753768658,0.506129173425397,3.04999999999993));
#1489=CARTESIAN_POINT('Ctrl Pts',(19.2817439790091,0.205833255598956,3.04999999999993));
#1490=CARTESIAN_POINT('Ctrl Pts',(19.2828494957234,-0.0929687004344751,
3.04999999999993));
#1491=CARTESIAN_POINT('Ctrl Pts',(19.2772008695525,-0.390317545619066,3.04999999999993));
#1492=CARTESIAN_POINT('Ctrl Pts',(19.2714719934001,-0.691890823183319,3.04999999999993));
#1493=CARTESIAN_POINT('Ctrl Pts',(19.2587956874724,-0.991969687417324,3.04999999999993));
#1494=CARTESIAN_POINT('Ctrl Pts',(19.2393362529197,-1.29060089938925,3.04999999999993));
#1495=CARTESIAN_POINT('Ctrl Pts',(19.2197629611807,-1.59097940311438,3.04999999999994));
#1496=CARTESIAN_POINT('Ctrl Pts',(19.193326859561,-1.88989355881376,3.04999999999994));
#1497=CARTESIAN_POINT('Ctrl Pts',(19.1601419790209,-2.18739076153694,3.04999999999994));
#1498=CARTESIAN_POINT('Ctrl Pts',(19.1267597976993,-2.48665673454583,3.04999999999995));
#1499=CARTESIAN_POINT('Ctrl Pts',(19.0865482906791,-2.78448915928685,3.04999999999995));
#1500=CARTESIAN_POINT('Ctrl Pts',(19.0395708776812,-3.08093157371427,3.04999999999995));
#1501=CARTESIAN_POINT('Ctrl Pts',(18.9960792558065,-3.35537753770341,3.04999999999995));
#1502=CARTESIAN_POINT('Ctrl Pts',(18.9467879594114,-3.62863225751719,3.04999999999995));
#1503=CARTESIAN_POINT('Ctrl Pts',(18.8917081125005,-3.90072329891389,3.04999999999995));
#1504=CARTESIAN_POINT('Ctrl Pts',(18.8695164212729,-4.01034888277289,3.04999999999996));
#1505=CARTESIAN_POINT('Ctrl Pts',(18.8463835405472,-4.11979178318676,3.04999999999997));
#1506=CARTESIAN_POINT('Ctrl Pts',(18.8223109071449,-4.22904284382375,3.04999999999998));
#1507=CARTESIAN_POINT('Ctrl Pts',(18.7142467235683,-4.71948053193838,3.05000000000001));
#1508=CARTESIAN_POINT('Ctrl Pts',(18.5872493647324,-5.20604720042668,3.05000000000001));
#1509=CARTESIAN_POINT('Ctrl Pts',(18.4414461231741,-5.68778957545207,3.04999999999999));
#1510=CARTESIAN_POINT('Ctrl Pts',(18.2985288808071,-6.15999644159669,3.04999999999997));
#1511=CARTESIAN_POINT('Ctrl Pts',(18.1375426351109,-6.62756840737601,3.04999999999994));
#1512=CARTESIAN_POINT('Ctrl Pts',(17.9585720073223,-7.08957286857924,3.04999999999992));
#1513=CARTESIAN_POINT('Ctrl Pts',(17.819114100674,-7.44957705372203,3.0499999999999));
#1514=CARTESIAN_POINT('Ctrl Pts',(17.6687355937682,-7.80620009754043,3.04999999999989));
#1515=CARTESIAN_POINT('Ctrl Pts',(17.5074624807361,-8.15898380642054,3.04999999999989));
#1516=CARTESIAN_POINT('Ctrl Pts',(17.4203339832056,-8.34957673248261,3.04999999999989));
#1517=CARTESIAN_POINT('Ctrl Pts',(17.3302846618979,-8.53848981960679,3.0499999999999));
#1518=CARTESIAN_POINT('Ctrl Pts',(17.2373501099678,-8.72570681674391,3.04999999999991));
#1519=CARTESIAN_POINT('Ctrl Pts',(17.0706395398334,-9.06154587426768,3.04999999999992));
#1520=CARTESIAN_POINT('Ctrl Pts',(16.8946468830326,-9.39192848275181,3.04999999999994));
#1521=CARTESIAN_POINT('Ctrl Pts',(16.709552934154,-9.71672505350134,3.04999999999996));
#1522=CARTESIAN_POINT('Ctrl Pts',(16.5246569793342,-10.0411741910054,3.04999999999998));
#1523=CARTESIAN_POINT('Ctrl Pts',(16.3306788505815,-10.3600494783891,3.05000000000001));
#1524=CARTESIAN_POINT('Ctrl Pts',(16.1277684981824,-10.6731795323741,3.05000000000003));
#1525=CARTESIAN_POINT('Ctrl Pts',(15.9260732716739,-10.9844344112818,3.05000000000005));
#1526=CARTESIAN_POINT('Ctrl Pts',(15.7155521231308,-11.290012876098,3.05000000000007));
#1527=CARTESIAN_POINT('Ctrl Pts',(15.4963276751322,-11.5897015117306,3.05000000000009));
#1528=CARTESIAN_POINT('Ctrl Pts',(15.4189276207545,-11.6955104983931,3.05000000000009));
#1529=CARTESIAN_POINT('Ctrl Pts',(15.3404424697293,-11.8005848697052,3.0500000000001));
#1530=CARTESIAN_POINT('Ctrl Pts',(15.260877007446,-11.9049137994798,3.0500000000001));
#1531=CARTESIAN_POINT('Ctrl Pts',(15.238872196408,-11.9337672532221,3.0500000000001));
#1532=CARTESIAN_POINT('Ctrl Pts',(15.2167880288378,-11.9625596148891,3.0500000000001));
#1533=CARTESIAN_POINT('Ctrl Pts',(15.1946313012604,-11.9912821570457,3.0500000000001));
#1534=CARTESIAN_POINT('Ctrl Pts',(14.8459047164092,-12.4433486456319,3.05000000000011));
#1535=CARTESIAN_POINT('Ctrl Pts',(14.4787438420128,-12.8787276522281,3.05000000000011));
#1536=CARTESIAN_POINT('Ctrl Pts',(14.0942810303536,-13.2966821592118,3.05000000000011));
#1537=CARTESIAN_POINT('Ctrl Pts',(13.7202803561262,-13.7032631409554,3.0500000000001));
#1538=CARTESIAN_POINT('Ctrl Pts',(13.3299061801543,-14.0933550335848,3.05000000000009));
#1539=CARTESIAN_POINT('Ctrl Pts',(12.9242067127347,-14.4662307506547,3.05000000000008));
#1540=CARTESIAN_POINT('Ctrl Pts',(12.5252164755712,-14.8329400582426,3.05000000000006));
#1541=CARTESIAN_POINT('Ctrl Pts',(12.1114032697369,-15.1829979729261,3.05000000000005));
#1542=CARTESIAN_POINT('Ctrl Pts',(11.6837755094321,-15.5156646536007,3.05000000000004));
#1543=CARTESIAN_POINT('Ctrl Pts',(11.2673174107617,-15.8396420614894,3.05000000000003));
#1544=CARTESIAN_POINT('Ctrl Pts',(10.8377567118785,-16.1471248702641,3.05000000000003));
#1545=CARTESIAN_POINT('Ctrl Pts',(10.3960404998103,-16.4373833560514,3.05000000000004));
#1546=CARTESIAN_POINT('Ctrl Pts',(10.0791827259843,-16.6455954504412,3.05000000000004));
#1547=CARTESIAN_POINT('Ctrl Pts',(9.75607043104246,-16.8449435298203,3.05000000000005));
#1548=CARTESIAN_POINT('Ctrl Pts',(9.42705964883143,-17.0351429405684,3.05000000000007));
#1549=CARTESIAN_POINT('Ctrl Pts',(9.08300253288401,-17.2340405580785,3.05000000000008));
#1550=CARTESIAN_POINT('Ctrl Pts',(8.73366058635456,-17.4222991839513,3.05000000000028));
#1551=CARTESIAN_POINT('Ctrl Pts',(8.37958361963311,-17.5997567863819,3.05000000000062));
#1552=CARTESIAN_POINT('Ctrl Pts',(7.98557344380675,-17.7972282620974,3.050000000001));
#1553=CARTESIAN_POINT('Ctrl Pts',(7.58569901707146,-17.9813247487999,3.05000000000153));
#1554=CARTESIAN_POINT('Ctrl Pts',(7.18074554080834,-18.1518657074258,3.05000000000216));
#1555=CARTESIAN_POINT('Ctrl Pts',(6.76617892207202,-18.326455117612,3.0500000000028));
#1556=CARTESIAN_POINT('Ctrl Pts',(6.34628950849501,-18.4868375892371,3.05000000000353));
#1557=CARTESIAN_POINT('Ctrl Pts',(5.9219488175604,-18.6328667098166,3.05000000000426));
#1558=CARTESIAN_POINT('Ctrl Pts',(5.49623590738926,-18.7793680546552,3.050000000005));
#1559=CARTESIAN_POINT('Ctrl Pts',(5.06604326919833,-18.9114230457736,3.05000000000574));
#1560=CARTESIAN_POINT('Ctrl Pts',(4.63227477286588,-19.0289322241384,3.0500000000064));
#1561=CARTESIAN_POINT('Ctrl Pts',(4.20060355427853,-19.1458732437118,3.05000000000705));
#1562=CARTESIAN_POINT('Ctrl Pts',(3.76539138606587,-19.2484088183657,3.05000000000762));
#1563=CARTESIAN_POINT('Ctrl Pts',(3.32754667007619,-19.3364884534539,3.05000000000802));
#1564=CARTESIAN_POINT('Ctrl Pts',(3.10862431208135,-19.380528270998,3.05000000000822));
#1565=CARTESIAN_POINT('Ctrl Pts',(2.88904405388684,-19.4209548435303,3.05000000000838));
#1566=CARTESIAN_POINT('Ctrl Pts',(2.66892061307095,-19.4577662881815,3.05000000000848));
#1567=CARTESIAN_POINT('Ctrl Pts',(2.558858892663,-19.476172010507,3.05000000000853));
#1568=CARTESIAN_POINT('Ctrl Pts',(2.44866138670781,-19.4936739969123,3.05000000000857));
#1569=CARTESIAN_POINT('Ctrl Pts',(2.33834248760877,-19.5102722879419,3.0500000000086));
#1570=CARTESIAN_POINT('Ctrl Pts',(2.26121075111712,-19.5218773258852,3.05000000000861));
#1571=CARTESIAN_POINT('Ctrl Pts',(2.1840196735508,-19.5330406055721,3.05000000000862));
#1572=CARTESIAN_POINT('Ctrl Pts',(2.10677418211351,-19.5437621941621,3.05000000000862));
#1573=CARTESIAN_POINT('Ctrl Pts',(2.07353807462233,-19.5483753290419,3.05000000000862));
#1574=CARTESIAN_POINT('Ctrl Pts',(2.040291890269,-19.552906695172,3.05000000000862));
#1575=CARTESIAN_POINT('Ctrl Pts',(2.00703603194818,-19.5573562990472,3.05000000000862));
#1576=CARTESIAN_POINT('Ctrl Pts',(1.87515793691214,-19.5750014693229,3.05000000000861));
#1577=CARTESIAN_POINT('Ctrl Pts',(1.74098596250227,-19.5916477345159,3.0500000000001));
#1578=CARTESIAN_POINT('Ctrl Pts',(1.60448237980913,-19.6071739633342,3.05000000000013));
#1579=CARTESIAN_POINT('Ctrl Pts',(-1.14872622478075,19.6362013790268,3.05254285817664));
#1580=CARTESIAN_POINT('Ctrl Pts',(-1.15733295285804,19.7833245142721,2.92090815980515));
#1581=CARTESIAN_POINT('Ctrl Pts',(-1.17066948156613,20.0112984454132,2.58664774488173));
#1582=CARTESIAN_POINT('Ctrl Pts',(-1.17568735471427,20.0970720033632,1.88209592975337));
#1583=CARTESIAN_POINT('Ctrl Pts',(-1.1616439388407,19.8570195918161,1.4176240136312));
#1584=CARTESIAN_POINT('Ctrl Pts',(-1.14880696055446,19.6375814508566,1.22069354640971));
#1585=CARTESIAN_POINT('Ctrl Pts',(-4.3150201003856,19.4509812052799,3.14567524845824));
#1586=CARTESIAN_POINT('Ctrl Pts',(-4.34738922815354,19.5967142881585,3.01404055008675));
#1587=CARTESIAN_POINT('Ctrl Pts',(-4.39753094142766,19.8225351952506,2.67978013516354));
#1588=CARTESIAN_POINT('Ctrl Pts',(-4.41629536947532,19.907504640731,1.97522832003507));
#1589=CARTESIAN_POINT('Ctrl Pts',(-4.36379391962226,19.6697018491206,1.51075640391305));
#1590=CARTESIAN_POINT('Ctrl Pts',(-4.31532237845093,19.4523483177547,1.31382593669121));
#1591=CARTESIAN_POINT('Ctrl Pts',(-10.5525172134834,17.5208167516647,3.33190948602669));
#1592=CARTESIAN_POINT('Ctrl Pts',(-10.6315742675771,17.6521086164942,3.2002747876556));
#1593=CARTESIAN_POINT('Ctrl Pts',(-10.7540795863345,17.8555439927818,2.86601437273195));
#1594=CARTESIAN_POINT('Ctrl Pts',(-10.8001896581636,17.9320382269749,2.1614625576035));
#1595=CARTESIAN_POINT('Ctrl Pts',(-10.6711399409479,17.7179621819878,1.69699064148155));
#1596=CARTESIAN_POINT('Ctrl Pts',(-10.5532590452669,17.5220476906254,1.50006017425985));
#1597=CARTESIAN_POINT('Ctrl Pts',(-17.489832899604,10.6035903688854,3.61124557088198));
#1598=CARTESIAN_POINT('Ctrl Pts',(-17.6208979424362,10.6830431350409,3.4796108725107));
#1599=CARTESIAN_POINT('Ctrl Pts',(-17.8239797082577,10.8061563821424,3.14535045758735));
#1600=CARTESIAN_POINT('Ctrl Pts',(-17.9003271390201,10.8524614485612,2.44079864245913));
#1601=CARTESIAN_POINT('Ctrl Pts',(-17.6866638706587,10.722870715059,1.976326726337));
#1602=CARTESIAN_POINT('Ctrl Pts',(-17.4910615260914,10.6043354595553,1.77939625911518));
#1603=CARTESIAN_POINT('Ctrl Pts',(-20.4143184197034,1.25614106779267,3.89055111274262));
#1604=CARTESIAN_POINT('Ctrl Pts',(-20.5672850027154,1.26555484924872,3.75891641437123));
#1605=CARTESIAN_POINT('Ctrl Pts',(-20.8043082134006,1.28014103764826,3.42465599944763));
#1606=CARTESIAN_POINT('Ctrl Pts',(-20.8934517291286,1.28562326019551,2.72010418431959));
#1607=CARTESIAN_POINT('Ctrl Pts',(-20.643972751998,1.27028109425339,2.25563226819727));
#1608=CARTESIAN_POINT('Ctrl Pts',(-20.4157528383882,1.25622929579382,2.05870180097579));
#1609=CARTESIAN_POINT('Ctrl Pts',(-18.6576542796278,-8.37983075982287,4.16985665460317));
#1610=CARTESIAN_POINT('Ctrl Pts',(-18.7974633219267,-8.44262384400889,4.03822195623173));
#1611=CARTESIAN_POINT('Ctrl Pts',(-19.0140966552374,-8.53992147466499,3.70396154130832));
#1612=CARTESIAN_POINT('Ctrl Pts',(-19.0955578544644,-8.57650917485714,2.99940972618002));
#1613=CARTESIAN_POINT('Ctrl Pts',(-18.8675806973892,-8.47411482047697,2.53493781005787));
#1614=CARTESIAN_POINT('Ctrl Pts',(-18.658965130842,-8.38041951680722,2.33800734283625));
#1615=CARTESIAN_POINT('Ctrl Pts',(-12.6219519409422,-16.0938439965343,4.44916219646355));
#1616=CARTESIAN_POINT('Ctrl Pts',(-12.7165310334203,-16.2144395683888,4.31752749809217));
#1617=CARTESIAN_POINT('Ctrl Pts',(-12.8630816512738,-16.4013024777714,3.98326708316855));
#1618=CARTESIAN_POINT('Ctrl Pts',(-12.9181948672299,-16.4715737964342,3.27871526804039));
#1619=CARTESIAN_POINT('Ctrl Pts',(-12.7639543710262,-16.2749119513968,2.81424335191863));
#1620=CARTESIAN_POINT('Ctrl Pts',(-12.6228387881864,-16.0949747660817,2.61731288469676));
#1621=CARTESIAN_POINT('Ctrl Pts',(-3.69174255073189,-20.1171156104541,4.72846773832421));
#1622=CARTESIAN_POINT('Ctrl Pts',(-3.71940624856409,-20.2678591152532,4.59683303995265));
#1623=CARTESIAN_POINT('Ctrl Pts',(-3.7622709789613,-20.5014360799114,4.26257262502915));
#1624=CARTESIAN_POINT('Ctrl Pts',(-3.7783894159786,-20.5892734127228,3.55802080990097));
#1625=CARTESIAN_POINT('Ctrl Pts',(-3.73328040276014,-20.3434513531347,3.09354889377884));
#1626=CARTESIAN_POINT('Ctrl Pts',(-3.69200192454666,-20.1185290474502,2.89661842655702));
#1627=CARTESIAN_POINT('Ctrl Pts',(6.08515451576213,-19.5268428670886,5.00777328018453));
#1628=CARTESIAN_POINT('Ctrl Pts',(6.13075253026288,-19.6731631020165,4.87613858181312));
#1629=CARTESIAN_POINT('Ctrl Pts',(6.20140656454072,-19.8998862857333,4.54187816688957));
#1630=CARTESIAN_POINT('Ctrl Pts',(6.22797584367444,-19.9851467021391,3.83732635176152));
#1631=CARTESIAN_POINT('Ctrl Pts',(6.15361896189356,-19.7465363499623,3.37285443563944));
#1632=CARTESIAN_POINT('Ctrl Pts',(6.08558205748379,-19.5282148358699,3.17592396841761));
#1633=CARTESIAN_POINT('Ctrl Pts',(14.4665055463976,-14.4584582975298,5.2870788220449));
#1634=CARTESIAN_POINT('Ctrl Pts',(14.5749071777789,-14.5667997443476,5.15544412367362));
#1635=CARTESIAN_POINT('Ctrl Pts',(14.7428755084207,-14.7346747724815,4.82118370875016));
#1636=CARTESIAN_POINT('Ctrl Pts',(14.8060409757467,-14.7978048536395,4.11663189362173));
#1637=CARTESIAN_POINT('Ctrl Pts',(14.6292656747647,-14.6211286264264,3.6521599774998));
#1638=CARTESIAN_POINT('Ctrl Pts',(14.4675219736867,-14.4594741564811,3.455229510278));
#1639=CARTESIAN_POINT('Ctrl Pts',(19.5302337088926,-6.07427519738664,5.56638436390537));
#1640=CARTESIAN_POINT('Ctrl Pts',(19.676579452668,-6.11979148922092,5.43474966553404));
#1641=CARTESIAN_POINT('Ctrl Pts',(19.9033421220303,-6.19031897494974,5.10048925061044));
#1642=CARTESIAN_POINT('Ctrl Pts',(19.9886171279558,-6.21684118393365,4.39593743548226));
#1643=CARTESIAN_POINT('Ctrl Pts',(19.7499659816771,-6.14261596045978,3.93146551936022));
#1644=CARTESIAN_POINT('Ctrl Pts',(19.5316059133751,-6.07470197980728,3.73453505213842));
#1645=CARTESIAN_POINT('Ctrl Pts',(20.1150465014304,3.70292982160386,5.84568990576589));
#1646=CARTESIAN_POINT('Ctrl Pts',(20.2657743562734,3.73067694204405,5.71405520739443));
#1647=CARTESIAN_POINT('Ctrl Pts',(20.4993271298164,3.77367109926851,5.37979479247104));
#1648=CARTESIAN_POINT('Ctrl Pts',(20.5871557416143,3.78983925950731,4.67524297734265));
#1649=CARTESIAN_POINT('Ctrl Pts',(20.3413580361572,3.74459094364724,4.21077106122057));
#1650=CARTESIAN_POINT('Ctrl Pts',(20.1164597967365,3.70318999175232,4.0138405939989));
#1651=CARTESIAN_POINT('Ctrl Pts',(16.086835526654,12.6309361976873,6.12499544762615));
#1652=CARTESIAN_POINT('Ctrl Pts',(16.2073788574719,12.7255834668284,5.99336074925482));
#1653=CARTESIAN_POINT('Ctrl Pts',(16.394160708671,12.8722393807545,5.65910033433124));
#1654=CARTESIAN_POINT('Ctrl Pts',(16.464400833006,12.9273899836093,4.9545485192032));
#1655=CARTESIAN_POINT('Ctrl Pts',(16.2678263880831,12.7730451649644,4.49007660308103));
#1656=CARTESIAN_POINT('Ctrl Pts',(16.0879657968029,12.6318236545056,4.2931461358593));
#1657=CARTESIAN_POINT('Ctrl Pts',(8.36939522314199,18.6622621747599,6.40430098948661));
#1658=CARTESIAN_POINT('Ctrl Pts',(8.43210952333918,18.8021039135649,6.27266629111533));
#1659=CARTESIAN_POINT('Ctrl Pts',(8.52928531434896,19.0187886463294,5.93840587619189));
#1660=CARTESIAN_POINT('Ctrl Pts',(8.56582871480078,19.1002739095513,5.2338540610635));
#1661=CARTESIAN_POINT('Ctrl Pts',(8.46355812579523,18.8722287453322,4.76938214494137));
#1662=CARTESIAN_POINT('Ctrl Pts',(8.3699832618049,18.6635733961402,4.57245167771985));
#1663=CARTESIAN_POINT('Ctrl Pts',(-1.26741569209774,20.4137324205506,6.68360653134711));
#1664=CARTESIAN_POINT('Ctrl Pts',(-1.27691280326692,20.5666984355785,6.55197183297572));
#1665=CARTESIAN_POINT('Ctrl Pts',(-1.2916285749715,20.803719229611,6.21771141805226));
#1666=CARTESIAN_POINT('Ctrl Pts',(-1.29716251169584,20.8928519542465,5.51315960292378));
#1667=CARTESIAN_POINT('Ctrl Pts',(-1.28167520128736,20.6434045577317,5.04868768680195));
#1668=CARTESIAN_POINT('Ctrl Pts',(-1.26750474150874,20.4151667011952,4.85175721958008));
#1669=CARTESIAN_POINT('Ctrl Pts',(-10.6135677388259,17.4836778631735,6.96291207320771));
#1670=CARTESIAN_POINT('Ctrl Pts',(-10.6930982794085,17.6146881291391,6.83127737483616));
#1671=CARTESIAN_POINT('Ctrl Pts',(-10.816330827748,17.8176884969728,6.49701695991276));
#1672=CARTESIAN_POINT('Ctrl Pts',(-10.8626729745092,17.8940276910551,5.79246514478433));
#1673=CARTESIAN_POINT('Ctrl Pts',(-10.7329795551035,17.6803843482683,5.3279932286623));
#1674=CARTESIAN_POINT('Ctrl Pts',(-10.6143134542171,17.4849062765119,5.1310627614407));
#1675=CARTESIAN_POINT('Ctrl Pts',(-17.5256876451603,10.5440544537375,7.2422176150681));
#1676=CARTESIAN_POINT('Ctrl Pts',(-17.6570127024538,10.6230641103246,7.11058291669664));
#1677=CARTESIAN_POINT('Ctrl Pts',(-17.8605008394151,10.7454895493922,6.77632250177323));
#1678=CARTESIAN_POINT('Ctrl Pts',(-17.9370234616278,10.7915281811812,6.07177068664493));
#1679=CARTESIAN_POINT('Ctrl Pts',(-17.7228667756836,10.6626841803728,5.60729877052276));
#1680=CARTESIAN_POINT('Ctrl Pts',(-17.5269190101339,10.5447952851054,5.41036830330125));
#1681=CARTESIAN_POINT('Ctrl Pts',(-20.4186044624111,1.18634060819065,7.52152315692868));
#1682=CARTESIAN_POINT('Ctrl Pts',(-20.5716069846388,1.19523020218935,7.38988845855712));
#1683=CARTESIAN_POINT('Ctrl Pts',(-20.8086843467367,1.20900462544419,7.05562804363357));
#1684=CARTESIAN_POINT('Ctrl Pts',(-20.8978383451354,1.21418455888566,6.35107622850533));
#1685=CARTESIAN_POINT('Ctrl Pts',(-20.6483314115807,1.1996879649638,5.88660431238321));
#1686=CARTESIAN_POINT('Ctrl Pts',(-20.420039085379,1.18642396117064,5.68967384516183));
#1687=CARTESIAN_POINT('Ctrl Pts',(-18.6288793517462,-8.44343922460091,7.80082869878921));
#1688=CARTESIAN_POINT('Ctrl Pts',(-18.768470944625,-8.50670836219827,7.66919400041759));
#1689=CARTESIAN_POINT('Ctrl Pts',(-18.9847680758515,-8.60474387189097,7.33493358549415));
#1690=CARTESIAN_POINT('Ctrl Pts',(-19.0661075765742,-8.641610562442,6.6303817703659));
#1691=CARTESIAN_POINT('Ctrl Pts',(-18.8384703446394,-8.53843521328628,6.1659098542437));
#1692=CARTESIAN_POINT('Ctrl Pts',(-18.6301882275988,-8.44403246553142,5.96897938702217));
#1693=CARTESIAN_POINT('Ctrl Pts',(-12.5669538113359,-16.136867228955,8.08013424064944));
#1694=CARTESIAN_POINT('Ctrl Pts',(-12.661121639099,-16.2577854527441,7.94849954227814));
#1695=CARTESIAN_POINT('Ctrl Pts',(-12.8070346598822,-16.4451482041369,7.61423912735463));
#1696=CARTESIAN_POINT('Ctrl Pts',(-12.8619059017256,-16.5156068020434,6.90968731222636));
#1697=CARTESIAN_POINT('Ctrl Pts',(-12.7083429035291,-16.3184209323479,6.44521539610427));
#1698=CARTESIAN_POINT('Ctrl Pts',(-12.5678367727864,-16.1380010145902,6.24828492888255));
#1699=CARTESIAN_POINT('Ctrl Pts',(-3.62302207344456,-20.1295932154554,8.35943978251011));
#1700=CARTESIAN_POINT('Ctrl Pts',(-3.65017042803268,-20.2804300924208,8.22780508413866));
#1701=CARTESIAN_POINT('Ctrl Pts',(-3.69223679531166,-20.5141517879203,7.89354466921518));
#1702=CARTESIAN_POINT('Ctrl Pts',(-3.708056040318,-20.6020438734856,7.18899285408677));
#1703=CARTESIAN_POINT('Ctrl Pts',(-3.66378420298637,-20.3560685369465,6.72452093796462));
#1704=CARTESIAN_POINT('Ctrl Pts',(-3.62327662907393,-20.1310075323318,6.52759047074298));
#1705=CARTESIAN_POINT('Ctrl Pts',(6.15178500379773,-19.5059568661335,8.63874532437055));
#1706=CARTESIAN_POINT('Ctrl Pts',(6.19788211205211,-19.6521206551679,8.50711062599913));
#1707=CARTESIAN_POINT('Ctrl Pts',(6.26930956743413,-19.8786014023212,8.17285021107555));
#1708=CARTESIAN_POINT('Ctrl Pts',(6.29617018048735,-19.9637704969545,7.46829839594735));
#1709=CARTESIAN_POINT('Ctrl Pts',(6.22099790196927,-19.7254157397536,7.00382647982529));
#1710=CARTESIAN_POINT('Ctrl Pts',(6.15221723177442,-19.5073273659586,6.80689601260337));
#1711=CARTESIAN_POINT('Ctrl Pts',(14.5157901699654,-14.4089780252686,8.9180508662308));
#1712=CARTESIAN_POINT('Ctrl Pts',(14.6245611934365,-14.5169486743713,8.78641616785957));
#1713=CARTESIAN_POINT('Ctrl Pts',(14.7931018615939,-14.684249162688,8.45215575293599));
#1714=CARTESIAN_POINT('Ctrl Pts',(14.8564823312137,-14.7471632571659,7.74760393780783));
#1715=CARTESIAN_POINT('Ctrl Pts',(14.6791053552984,-14.5710914816173,7.28313202168566));
#1716=CARTESIAN_POINT('Ctrl Pts',(14.516810057788,-14.4099904084077,7.08620155446397));
#1717=CARTESIAN_POINT('Ctrl Pts',(19.5508583653678,-6.00755767061941,9.1973564080913));
#1718=CARTESIAN_POINT('Ctrl Pts',(19.6973586143462,-6.05257404166942,9.06572170972002));
#1719=CARTESIAN_POINT('Ctrl Pts',(19.9243607060839,-6.12232689507451,8.73146129479634));
#1720=CARTESIAN_POINT('Ctrl Pts',(20.0097258546861,-6.14855776656078,8.02690947966813));
#1721=CARTESIAN_POINT('Ctrl Pts',(19.7708224196279,-6.07514788670613,7.5624375635461));
#1722=CARTESIAN_POINT('Ctrl Pts',(19.5522320199978,-6.00797976509995,7.36550709632439));
#1723=CARTESIAN_POINT('Ctrl Pts',(20.1022867144786,3.77158863620579,9.47666194995156));
#1724=CARTESIAN_POINT('Ctrl Pts',(20.2529189759237,3.79985024313591,9.34502725158035));
#1725=CARTESIAN_POINT('Ctrl Pts',(20.4863236197349,3.84364159457448,9.01076683665684));
#1726=CARTESIAN_POINT('Ctrl Pts',(20.5740964765791,3.86010952750851,8.30621502152855));
#1727=CARTESIAN_POINT('Ctrl Pts',(20.3284548142822,3.81402226812178,7.84174310540651));
#1728=CARTESIAN_POINT('Ctrl Pts',(20.1036991127833,3.77185363020821,7.64481263818471));
#1729=CARTESIAN_POINT('Ctrl Pts',(16.0436149831386,12.6857885155974,9.75596749181211));
#1730=CARTESIAN_POINT('Ctrl Pts',(16.1638344408038,12.7808468062008,9.62433279344072));
#1731=CARTESIAN_POINT('Ctrl Pts',(16.3501144543033,12.9281395989059,9.29007237851717));
#1732=CARTESIAN_POINT('Ctrl Pts',(16.4201658838369,12.9835297102498,8.58552056338898));
#1733=CARTESIAN_POINT('Ctrl Pts',(16.2241195180747,12.8285146006311,8.12104864726685));
#1734=CARTESIAN_POINT('Ctrl Pts',(16.0447422168173,12.6866798264444,7.92411818004522));
#1735=CARTESIAN_POINT('Ctrl Pts',(8.30562697442367,18.6907295885547,10.0352730336724));
#1736=CARTESIAN_POINT('Ctrl Pts',(8.36786344491316,18.8307846432832,9.90363833530102));
#1737=CARTESIAN_POINT('Ctrl Pts',(8.46429883722061,19.0477999084684,9.56937792037765));
#1738=CARTESIAN_POINT('Ctrl Pts',(8.50056379641591,19.1294094664177,8.86482610524945));
#1739=CARTESIAN_POINT('Ctrl Pts',(8.3990724563799,18.901016450687,8.40035418912738));
#1740=CARTESIAN_POINT('Ctrl Pts',(8.30621053258443,18.6920428100392,8.20342372190556));
#1741=CARTESIAN_POINT('Ctrl Pts',(-1.3371080974639,20.4092859729594,10.3145785755329));
#1742=CARTESIAN_POINT('Ctrl Pts',(-1.3471274360285,20.562218668838,10.1829438771616));
#1743=CARTESIAN_POINT('Ctrl Pts',(-1.36265239812164,20.7991878351114,9.84868346223804));
#1744=CARTESIAN_POINT('Ctrl Pts',(-1.36849062932832,20.8883011465221,9.14413164710965));
#1745=CARTESIAN_POINT('Ctrl Pts',(-1.35215171921375,20.6389080797507,8.67965973098768));
#1746=CARTESIAN_POINT('Ctrl Pts',(-1.33720204345284,20.4107199412095,8.482729263766));
#1747=CARTESIAN_POINT('Ctrl Pts',(-10.6732013312688,17.4473374854919,10.5938841173937));
#1748=CARTESIAN_POINT('Ctrl Pts',(-10.7531787227073,17.5780754427671,10.4622494190221));
#1749=CARTESIAN_POINT('Ctrl Pts',(-10.8771036666912,17.7806538682508,10.1279890040986));
#1750=CARTESIAN_POINT('Ctrl Pts',(-10.9237061943465,17.856834388269,9.42343718897027));
#1751=CARTESIAN_POINT('Ctrl Pts',(-10.7932840710149,17.643635111809,8.95896527284822));
#1752=CARTESIAN_POINT('Ctrl Pts',(-10.6739512365748,17.4485633455258,8.76203480562669));
#1753=CARTESIAN_POINT('Ctrl Pts',(-17.5615866493901,10.4841540596463,10.8731896592539));
#1754=CARTESIAN_POINT('Ctrl Pts',(-17.6931807087686,10.5627148650794,10.7415549608824));
#1755=CARTESIAN_POINT('Ctrl Pts',(-17.8970856642025,10.6844448094722,10.4072945459591));
#1756=CARTESIAN_POINT('Ctrl Pts',(-17.9737650317227,10.7302218977462,9.70274273083088));
#1757=CARTESIAN_POINT('Ctrl Pts',(-17.7591696775467,10.6021098541943,9.23827081470868));
#1758=CARTESIAN_POINT('Ctrl Pts',(-17.5628205366373,10.4848906823814,9.04134034748695));
#1759=CARTESIAN_POINT('Ctrl Pts',(-20.4225360258793,1.11661733017669,11.1524952011144));
#1760=CARTESIAN_POINT('Ctrl Pts',(-20.5755680082453,1.12498446750759,11.0208605027431));
#1761=CARTESIAN_POINT('Ctrl Pts',(-20.8126910189017,1.1379493442859,10.6866000878197));
#1762=CARTESIAN_POINT('Ctrl Pts',(-20.9018621841777,1.14282484399766,9.98204827269138));
#1763=CARTESIAN_POINT('Ctrl Pts',(-20.6523072072188,1.12918024022477,9.51757635656923));
#1764=CARTESIAN_POINT('Ctrl Pts',(-20.4239709250864,1.11669578435617,9.32064588934756));
#1765=CARTESIAN_POINT('Ctrl Pts',(-18.5999418677268,-8.50699562169861,11.431800742975));
#1766=CARTESIAN_POINT('Ctrl Pts',(-18.7393166237464,-8.57074100583283,11.3001660446037));
#1767=CARTESIAN_POINT('Ctrl Pts',(-18.9552777662862,-8.66951445937978,10.9659056296798));
#1768=CARTESIAN_POINT('Ctrl Pts',(-19.0364909167152,-8.70665865692821,10.2613538145518));
#1769=CARTESIAN_POINT('Ctrl Pts',(-18.8092072895322,-8.60270667497659,9.79688189842973));
#1770=CARTESIAN_POINT('Ctrl Pts',(-18.6012487104127,-8.50759332813723,9.599951431208));
#1771=CARTESIAN_POINT('Ctrl Pts',(-12.5117835617631,-16.1796812111358,11.7111062848354));
#1772=CARTESIAN_POINT('Ctrl Pts',(-12.6055379828086,-16.3009202524889,11.579471586464));
#1773=CARTESIAN_POINT('Ctrl Pts',(-12.7508104300251,-16.4887801106075,11.2452111715405));
#1774=CARTESIAN_POINT('Ctrl Pts',(-12.8054407814403,-16.5594256477514,10.5406593564122));
#1775=CARTESIAN_POINT('Ctrl Pts',(-12.6525519406758,-16.361716608741,10.0761874402902));
#1776=CARTESIAN_POINT('Ctrl Pts',(-12.5126626469213,-16.1808180049065,9.87925697306851));
#1777=CARTESIAN_POINT('Ctrl Pts',(-3.55427137471148,-20.1418461662607,11.9904118266958));
#1778=CARTESIAN_POINT('Ctrl Pts',(-3.58090456040649,-20.2927748581443,11.8587771283247));
#1779=CARTESIAN_POINT('Ctrl Pts',(-3.6221726736316,-20.5266388208312,11.524516713401));
#1780=CARTESIAN_POINT('Ctrl Pts',(-3.63769173158746,-20.6145844065888,10.8199648982728));
#1781=CARTESIAN_POINT('Ctrl Pts',(-3.59425999960798,-20.3684593440811,10.3554929821506));
#1782=CARTESIAN_POINT('Ctrl Pts',(-3.55452109987648,-20.1432613440351,10.1585625149289));
#1783=CARTESIAN_POINT('Ctrl Pts',(6.21834941082095,-19.4848387880258,12.2697173685563));
#1784=CARTESIAN_POINT('Ctrl Pts',(6.26494530548241,-19.6308443331762,12.138082670185));
#1785=CARTESIAN_POINT('Ctrl Pts',(6.33714563024809,-19.8570798814796,11.8038222552615));
#1786=CARTESIAN_POINT('Ctrl Pts',(6.36429688425266,-19.9421567680008,11.0992704401331));
#1787=CARTESIAN_POINT('Ctrl Pts',(6.28831121616683,-19.7040600649945,10.6347985240109));
#1788=CARTESIAN_POINT('Ctrl Pts',(6.21878631565143,-19.4862078040821,10.4378680567895));
#1789=CARTESIAN_POINT('Ctrl Pts',(14.5649029272116,-14.3593319730129,12.5490229104166));
#1790=CARTESIAN_POINT('Ctrl Pts',(14.6740419668044,-14.4669306098578,12.4173882120454));
#1791=CARTESIAN_POINT('Ctrl Pts',(14.8431528758335,-14.6336546652901,12.0831277971219));
#1792=CARTESIAN_POINT('Ctrl Pts',(14.9067477870879,-14.6963519896079,11.3785759819936));
#1793=CARTESIAN_POINT('Ctrl Pts',(14.7287706734811,-14.5208868683755,10.9141040658717));
#1794=CARTESIAN_POINT('Ctrl Pts',(14.5659262657252,-14.3603408679927,10.7171735986498));
#1795=CARTESIAN_POINT('Ctrl Pts',(19.5712563406061,-5.9407690782443,12.8283284522771));
#1796=CARTESIAN_POINT('Ctrl Pts',(19.717909437528,-5.98528498301114,12.6966937539058));
#1797=CARTESIAN_POINT('Ctrl Pts',(19.9451483671074,-6.05426236405975,12.3624333389823));
#1798=CARTESIAN_POINT('Ctrl Pts',(20.0306025796297,-6.08020161571243,11.6578815238541));
#1799=CARTESIAN_POINT('Ctrl Pts',(19.7914498897325,-6.00760786493694,11.1934096077319));
#1800=CARTESIAN_POINT('Ctrl Pts',(19.5726314284094,-5.94118648011978,10.9964791405103));
#1801=CARTESIAN_POINT('Ctrl Pts',(20.0892919964251,3.84020299880437,13.1076339941376));
#1802=CARTESIAN_POINT('Ctrl Pts',(20.2398268846796,3.8689787530415,12.9759992957662));
#1803=CARTESIAN_POINT('Ctrl Pts',(20.4730806487617,3.91356677558001,12.6417388808426));
#1804=CARTESIAN_POINT('Ctrl Pts',(20.5607967666149,3.93033430023358,11.9371870657145));
#1805=CARTESIAN_POINT('Ctrl Pts',(20.31531389441,3.88340860159829,11.4727151495924));
#1806=CARTESIAN_POINT('Ctrl Pts',(20.0907034817135,3.84047281369078,11.2757846823708));
#1807=CARTESIAN_POINT('Ctrl Pts',(16.0002076782832,12.7404931711322,13.386939535998));
#1808=CARTESIAN_POINT('Ctrl Pts',(16.1201018724317,12.8359613795786,13.2553048376266));
#1809=CARTESIAN_POINT('Ctrl Pts',(16.3058778902102,12.9838893398555,12.9210444227032));
#1810=CARTESIAN_POINT('Ctrl Pts',(16.3757397899017,13.0395183087944,12.2164926075749));
#1811=CARTESIAN_POINT('Ctrl Pts',(16.1802238435319,12.8838347308264,11.7520206914528));
#1812=CARTESIAN_POINT('Ctrl Pts',(16.0013318621396,12.7413883255602,11.5550902242312));
#1813=CARTESIAN_POINT('Ctrl Pts',(8.24176177188634,18.7189790021786,13.6662450778586));
#1814=CARTESIAN_POINT('Ctrl Pts',(8.30351968189815,18.859245737951,13.5346103794871));
#1815=CARTESIAN_POINT('Ctrl Pts',(8.39921354489031,19.0765890028499,13.2003499645636));
#1816=CARTESIAN_POINT('Ctrl Pts',(8.43519964868678,19.1583219065564,12.4957981494353));
#1817=CARTESIAN_POINT('Ctrl Pts',(8.33448871510166,18.9295836946212,12.031326233313));
#1818=CARTESIAN_POINT('Ctrl Pts',(8.24234084284088,18.720294208482,11.8343957660915));
#1819=CARTESIAN_POINT('Ctrl Pts',(-1.40678485482915,20.4046016467697,13.9455506197189));
#1820=CARTESIAN_POINT('Ctrl Pts',(-1.41732630152984,20.557499241637,13.8139159213476));
#1821=CARTESIAN_POINT('Ctrl Pts',(-1.43366027002433,20.794414018903,13.4796555064239));
#1822=CARTESIAN_POINT('Ctrl Pts',(-1.43980273170606,20.8835068770779,12.7751036912956));
#1823=CARTESIAN_POINT('Ctrl Pts',(-1.42261240029304,20.63417105086,12.3106317751735));
#1824=CARTESIAN_POINT('Ctrl Pts',(-1.40688369634752,20.4060352858965,12.1137013079519));
#1825=CARTESIAN_POINT('Ctrl Pts',(-10.7327105256051,17.4107936858153,14.2248561615792));
#1826=CARTESIAN_POINT('Ctrl Pts',(-10.813133836696,17.5412578098015,14.0932214632079));
#1827=CARTESIAN_POINT('Ctrl Pts',(-10.9377497330431,17.7434119306868,13.7589610482845));
#1828=CARTESIAN_POINT('Ctrl Pts',(-10.9846120963917,17.8194328890844,13.0544092331563));
#1829=CARTESIAN_POINT('Ctrl Pts',(-10.853462795278,17.6066801627673,12.5899373170341));
#1830=CARTESIAN_POINT('Ctrl Pts',(-10.7334646120613,17.4120169782619,12.3930068498123));
#1831=CARTESIAN_POINT('Ctrl Pts',(-17.5972809091621,10.4241314539125,14.5041617034398));
#1832=CARTESIAN_POINT('Ctrl Pts',(-17.7291424359565,10.502242492574,14.3725270050684));
#1833=CARTESIAN_POINT('Ctrl Pts',(-17.9334618320793,10.6232755234848,14.0382665901449));
#1834=CARTESIAN_POINT('Ctrl Pts',(-18.0102970519172,10.6687905343064,13.3337147750168));
#1835=CARTESIAN_POINT('Ctrl Pts',(-17.7952655284698,10.5414119423446,12.8692428588945));
#1836=CARTESIAN_POINT('Ctrl Pts',(-17.5985173043089,10.4248638594242,12.6723123916729));
#1837=CARTESIAN_POINT('Ctrl Pts',(-20.4262295143167,1.04688102936201,14.7834672453004));
#1838=CARTESIAN_POINT('Ctrl Pts',(-20.5792891731025,1.05472561235153,14.6518325469289));
#1839=CARTESIAN_POINT('Ctrl Pts',(-20.8164550683471,1.06688079134564,14.3175721320056));
#1840=CARTESIAN_POINT('Ctrl Pts',(-20.905642360459,1.07145180065913,13.6130203168772));
#1841=CARTESIAN_POINT('Ctrl Pts',(-20.6560422508515,1.05865934559446,13.148548400755));
#1842=CARTESIAN_POINT('Ctrl Pts',(-20.4276646730291,1.04695458383016,12.9516179335334));
#1843=CARTESIAN_POINT('Ctrl Pts',(-18.570787541646,-8.57045284243988,15.0627727871608));
#1844=CARTESIAN_POINT('Ctrl Pts',(-18.7099438357631,-8.63467372987053,14.9311380887896));
#1845=CARTESIAN_POINT('Ctrl Pts',(-18.9255664716851,-8.73418397565317,14.596877673866));
#1846=CARTESIAN_POINT('Ctrl Pts',(-19.0066523254145,-8.77160524734414,13.8923258587378));
#1847=CARTESIAN_POINT('Ctrl Pts',(-18.7797249515342,-8.66687784395683,13.4278539426156));
#1848=CARTESIAN_POINT('Ctrl Pts',(-18.5720923359344,-8.57105500742023,13.2309234753939));
#1849=CARTESIAN_POINT('Ctrl Pts',(-12.4564674609332,-16.2223065753835,15.3420783290212));
#1850=CARTESIAN_POINT('Ctrl Pts',(-12.5498073825847,-16.3438650210621,15.2104436306499));
#1851=CARTESIAN_POINT('Ctrl Pts',(-12.6944375630406,-16.5322197960384,14.8761832157264));
#1852=CARTESIAN_POINT('Ctrl Pts',(-12.7488263867014,-16.6030514485793,14.1716314005982));
#1853=CARTESIAN_POINT('Ctrl Pts',(-12.5966134870765,-16.4048215459038,13.707159484476));
#1854=CARTESIAN_POINT('Ctrl Pts',(-12.4573426595451,-16.2234463640342,13.5102290172545));
#1855=CARTESIAN_POINT('Ctrl Pts',(-3.48547922322333,-20.1538643029955,15.6213838708817));
#1856=CARTESIAN_POINT('Ctrl Pts',(-3.51159692899386,-20.3048830500187,15.4897491725104));
#1857=CARTESIAN_POINT('Ctrl Pts',(-3.55206630638911,-20.5388865532152,15.155488757587));
#1858=CARTESIAN_POINT('Ctrl Pts',(-3.56728499718923,-20.6268846144305,14.4509369424586));
#1859=CARTESIAN_POINT('Ctrl Pts',(-3.5246938744549,-20.3806126936939,13.9864650263365));
#1860=CARTESIAN_POINT('Ctrl Pts',(-3.48572411502184,-20.1552803251774,13.7895345591149));
#1861=CARTESIAN_POINT('Ctrl Pts',(6.28484128882184,-19.4634935647273,15.9006894127423));
#1862=CARTESIAN_POINT('Ctrl Pts',(6.33193542556297,-19.6093391644487,15.7690547143707));
#1863=CARTESIAN_POINT('Ctrl Pts',(6.40490777661711,-19.8353268771515,15.4347942994474));
#1864=CARTESIAN_POINT('Ctrl Pts',(6.43234935671154,-19.9203105626536,14.7302424843191));
#1865=CARTESIAN_POINT('Ctrl Pts',(6.35555117992499,-19.6824746927842,14.2657705681969));
#1866=CARTESIAN_POINT('Ctrl Pts',(6.28528286543141,-19.4648610810422,14.0688401009754));
#1867=CARTESIAN_POINT('Ctrl Pts',(14.6138459660432,-14.309518508851,16.1799949546027));
#1868=CARTESIAN_POINT('Ctrl Pts',(14.723351751797,-14.4167438778669,16.0483602562311));
#1869=CARTESIAN_POINT('Ctrl Pts',(14.8930309331751,-14.5828895553544,15.7140998413078));
#1870=CARTESIAN_POINT('Ctrl Pts',(14.9568395411692,-14.6453693809163,15.0095480261795));
#1871=CARTESIAN_POINT('Ctrl Pts',(14.7782643751831,-14.4705129526542,14.5450761100576));
#1872=CARTESIAN_POINT('Ctrl Pts',(14.6148727432778,-14.3105239039359,14.3481456428357));
#1873=CARTESIAN_POINT('Ctrl Pts',(19.5914259927892,-5.87391125653635,16.4593004964631));
#1874=CARTESIAN_POINT('Ctrl Pts',(19.7382302229591,-5.91792617861422,16.3276657980917));
#1875=CARTESIAN_POINT('Ctrl Pts',(19.9657033349888,-5.98612728619401,15.9934053831681));
#1876=CARTESIAN_POINT('Ctrl Pts',(20.0512456226952,-6.01177461067259,15.28885356804));
#1877=CARTESIAN_POINT('Ctrl Pts',(19.8118464436679,-5.93999784994608,14.8243816519177));
#1878=CARTESIAN_POINT('Ctrl Pts',(19.5928024978204,-5.87432396088278,14.6274511846962));
#1879=CARTESIAN_POINT('Ctrl Pts',(20.0760634302313,3.90877265097139,16.7386060383235));
#1880=CARTESIAN_POINT('Ctrl Pts',(20.2264992011121,3.93806222249943,16.6069713399522));
#1881=CARTESIAN_POINT('Ctrl Pts',(20.4595993795946,3.98344640275976,16.2727109250288));
#1882=CARTESIAN_POINT('Ctrl Pts',(20.547257719942,4.00051331312504,15.5681591099003));
#1883=CARTESIAN_POINT('Ctrl Pts',(20.3019365471511,3.95274975358845,15.1036871937782));
#1884=CARTESIAN_POINT('Ctrl Pts',(20.0774739858676,3.90904728347508,14.9067567265565));
#1885=CARTESIAN_POINT('Ctrl Pts',(15.9566130993194,12.7950491760318,17.017911580184));
#1886=CARTESIAN_POINT('Ctrl Pts',(16.0761806093658,12.8909261777552,16.8862768818125));
#1887=CARTESIAN_POINT('Ctrl Pts',(16.2614504371734,13.0394875673866,16.552016466889));
#1888=CARTESIAN_POINT('Ctrl Pts',(16.3311220265502,13.0953547678682,15.8474646517607));
#1889=CARTESIAN_POINT('Ctrl Pts',(16.1361386775675,12.9390044697685,15.3829927356386));
#1890=CARTESIAN_POINT('Ctrl Pts',(15.9577342206333,12.795948163867,15.1860622684169));
#1891=CARTESIAN_POINT('Ctrl Pts',(8.17780207841032,18.7470104567075,17.2972171220444));
#1892=CARTESIAN_POINT('Ctrl Pts',(8.23908075674791,18.8874872630671,17.1655824236728));
#1893=CARTESIAN_POINT('Ctrl Pts',(8.33403203559472,19.1051560231243,16.8313220087496));
#1894=CARTESIAN_POINT('Ctrl Pts',(8.36973879206123,19.187011271872,16.1267701936212));
#1895=CARTESIAN_POINT('Ctrl Pts',(8.2698096549562,18.9579306725683,15.662298277499));
#1896=CARTESIAN_POINT('Ctrl Pts',(8.17837665458597,18.7483276319412,15.4653678102774));
#1897=CARTESIAN_POINT('Ctrl Pts',(-1.47644860346517,20.3996788844019,17.5765226639048));
#1898=CARTESIAN_POINT('Ctrl Pts',(-1.48751213940689,20.5525395430334,17.4448879655335));
#1899=CARTESIAN_POINT('Ctrl Pts',(-1.50465505344101,20.7893971071262,17.11062755061));
#1900=CARTESIAN_POINT('Ctrl Pts',(-1.51110151958035,20.8784685755316,16.4060757354817));
#1901=CARTESIAN_POINT('Ctrl Pts',(-1.49306042778103,20.6291925933224,15.9416038193596));
#1902=CARTESIAN_POINT('Ctrl Pts',(-1.47655233760801,20.4011121788837,15.7446733521378));
#1903=CARTESIAN_POINT('Ctrl Pts',(-10.7920873738168,17.3740481164466,17.8558282057652));
#1904=CARTESIAN_POINT('Ctrl Pts',(-10.872955445408,17.5042369987401,17.7241935073938));
#1905=CARTESIAN_POINT('Ctrl Pts',(-10.9982605653116,17.7059645911029,17.3899330924705));
#1906=CARTESIAN_POINT('Ctrl Pts',(-11.0453825470552,17.7818248839842,16.685381277342));
#1907=CARTESIAN_POINT('Ctrl Pts',(-10.9135066158253,17.5695218345556,16.22090936122));
#1908=CARTESIAN_POINT('Ctrl Pts',(-10.7928456363668,17.3752688245055,16.0239788939984));
#1909=CARTESIAN_POINT('Ctrl Pts',(-17.6327854556601,10.3639847848184,18.1351337476257));
#1910=CARTESIAN_POINT('Ctrl Pts',(-17.7649133858594,10.4416449063619,18.0034990492544));
#1911=CARTESIAN_POINT('Ctrl Pts',(-17.9696454302736,10.5619793300354,17.6692386343309));
#1912=CARTESIAN_POINT('Ctrl Pts',(-18.0466349041178,10.6072321969555,16.9646868192026));
#1913=CARTESIAN_POINT('Ctrl Pts',(-17.8311718135674,10.4805871628479,16.5002149030806));
#1914=CARTESIAN_POINT('Ctrl Pts',(-17.6340243363175,10.364712969982,16.3032844358588));
#1915=CARTESIAN_POINT('Ctrl Pts',(-20.4296521396961,0.977138084029683,18.4144392894862));
#1916=CARTESIAN_POINT('Ctrl Pts',(-20.5827366863375,0.984460533386411,18.2828045911146));
#1917=CARTESIAN_POINT('Ctrl Pts',(-20.8199414503089,0.99580647738172,17.9485441761914));
#1918=CARTESIAN_POINT('Ctrl Pts',(-20.909145320784,1.00007195413802,17.2439923610631));
#1919=CARTESIAN_POINT('Ctrl Pts',(-20.6594985408228,0.988134734285566,16.779520444941));
#1920=CARTESIAN_POINT('Ctrl Pts',(-20.4310875581122,0.977206726397668,16.5825899777193));
#1921=CARTESIAN_POINT('Ctrl Pts',(-18.5414875140564,-8.63382114405191,18.6937448313467));
#1922=CARTESIAN_POINT('Ctrl Pts',(-18.6804258929877,-8.69851787186761,18.5621101329752));
#1923=CARTESIAN_POINT('Ctrl Pts',(-18.8957102108884,-8.7987650289282,18.2278497180518));
#1924=CARTESIAN_POINT('Ctrl Pts',(-18.9766646034679,-8.83646082586775,17.5232979029236));
#1925=CARTESIAN_POINT('Ctrl Pts',(-18.7501057292447,-8.7309654967402,17.0588259868015));
#1926=CARTESIAN_POINT('Ctrl Pts',(-18.5427902081944,-8.63442773590386,16.8618955195798));
#1927=CARTESIAN_POINT('Ctrl Pts',(-12.4008611410787,-16.2647142576473,18.9730503732072));
#1928=CARTESIAN_POINT('Ctrl Pts',(-12.4937810166499,-16.3865883382525,18.8414156748358));
#1929=CARTESIAN_POINT('Ctrl Pts',(-12.6377616910184,-16.5754330488063,18.5071552599123));
#1930=CARTESIAN_POINT('Ctrl Pts',(-12.6919149808276,-16.646454470667,17.8026034447839));
#1931=CARTESIAN_POINT('Ctrl Pts',(-12.5403600300709,-16.4476927062687,17.338131528662));
#1932=CARTESIAN_POINT('Ctrl Pts',(-12.4017325181921,-16.265857080061,17.1412010614402));
#1933=CARTESIAN_POINT('Ctrl Pts',(-3.41699174121552,-20.1656775489345,19.2523559150677));
#1934=CARTESIAN_POINT('Ctrl Pts',(-3.44260418847656,-20.3167893950884,19.1207212166963));
#1935=CARTESIAN_POINT('Ctrl Pts',(-3.4822874775262,-20.5509353149571,18.7864608017729));
#1936=CARTESIAN_POINT('Ctrl Pts',(-3.49719003718552,-20.6389750961676,18.0819089866446));
#1937=CARTESIAN_POINT('Ctrl Pts',(-3.45548650762417,-20.3925880711871,17.6174370705225));
#1938=CARTESIAN_POINT('Ctrl Pts',(-3.41723161991263,-20.1670942851007,17.4205066033009));
#1939=CARTESIAN_POINT('Ctrl Pts',(6.35203300742351,-19.4416602621735,19.5316682429096));
#1940=CARTESIAN_POINT('Ctrl Pts',(6.39964360604059,-19.5873323054565,19.400033544538));
#1941=CARTESIAN_POINT('Ctrl Pts',(6.47341099980075,-19.8130550928612,19.0657731296145));
#1942=CARTESIAN_POINT('Ctrl Pts',(6.50111802045834,-19.8979648800566,18.3612213144862));
#1943=CARTESIAN_POINT('Ctrl Pts',(6.4235816655609,-19.6603322281418,17.8967493983641));
#1944=CARTESIAN_POINT('Ctrl Pts',(6.35247897621042,-19.4430264966571,17.6998189311425));
#1945=CARTESIAN_POINT('Ctrl Pts',(11.8909667589229,-15.9862301782029,19.7178787234644));
#1946=CARTESIAN_POINT('Ctrl Pts',(11.9800318702871,-16.1060341644342,19.5862440250929));
#1947=CARTESIAN_POINT('Ctrl Pts',(12.118053244935,-16.2916645653996,19.2519836101697));
#1948=CARTESIAN_POINT('Ctrl Pts',(12.1700533429813,-16.3614341477155,18.5474317950412));
#1949=CARTESIAN_POINT('Ctrl Pts',(12.0245120579528,-16.1661818082558,18.0829598789191));
#1950=CARTESIAN_POINT('Ctrl Pts',(11.8918031714781,-15.9873530118484,17.8860294116974));
#1951=CARTESIAN_POINT('Ctrl Pts',(14.1015847650641,-13.7129604324918,19.8109873567325));
#1952=CARTESIAN_POINT('Ctrl Pts',(14.2072401007282,-13.8157040101281,19.6793526583611));
#1953=CARTESIAN_POINT('Ctrl Pts',(14.3709578050877,-13.9749098189927,19.3450922434377));
#1954=CARTESIAN_POINT('Ctrl Pts',(14.4325554069347,-14.0348098836608,18.6405404283094));
#1955=CARTESIAN_POINT('Ctrl Pts',(14.2601636688753,-13.8671689980761,18.1760685121873));
#1956=CARTESIAN_POINT('Ctrl Pts',(14.1025758527677,-13.7139242071993,17.9791380449656));
#1957=CARTESIAN_POINT('Ctrl Pts',(14.070442544635,-13.7491186288738,17.9791378007831));
#1958=CARTESIAN_POINT('Ctrl Pts',(14.0711618248497,-13.748382587545,17.9791680056742));
#1959=CARTESIAN_POINT('Ctrl Pts',(14.071884719914,-13.7476492185277,17.979202299104));
#1960=CARTESIAN_POINT('Ctrl Pts',(14.0727103424836,-13.7468188898628,17.979245973511));
#1961=CARTESIAN_POINT('Ctrl Pts',(14.0813720245322,-13.7381078357366,17.9797041657172));
#1962=CARTESIAN_POINT('Ctrl Pts',(14.0899734759822,-13.7303874994953,17.9807345682612));
#1963=CARTESIAN_POINT('Ctrl Pts',(14.0968342915585,-13.7252359556763,17.9821780366014));
#1964=CARTESIAN_POINT('Ctrl Pts',(14.0987922363923,-13.7237658041332,17.9825899747081));
#1965=CARTESIAN_POINT('Ctrl Pts',(14.1017146134949,-13.7217140767382,17.9832925976981));
#1966=CARTESIAN_POINT('Ctrl Pts',(14.1041385629476,-13.7205624752458,17.9842147797437));
#1967=CARTESIAN_POINT('Ctrl Pts',(14.1047120983208,-13.7202899925869,17.984432979023));
#1968=CARTESIAN_POINT('Ctrl Pts',(14.1053764604529,-13.7200169698186,17.9847119927276));
#1969=CARTESIAN_POINT('Ctrl Pts',(14.1059940465634,-13.7198612743862,17.9850318674532));
#1970=CARTESIAN_POINT('Ctrl Pts',(14.1063221651617,-13.7197785546388,17.9852018143559));
#1971=CARTESIAN_POINT('Ctrl Pts',(14.1066647232062,-13.7197227335915,17.9853980704244));
#1972=CARTESIAN_POINT('Ctrl Pts',(14.1069807269447,-13.7197306924796,17.9856157797344));
#1973=CARTESIAN_POINT('Ctrl Pts',(14.1071710314559,-13.7197354854998,17.9857468891448));
#1974=CARTESIAN_POINT('Ctrl Pts',(14.1073556454618,-13.7197640380122,17.9858888183809));
#1975=CARTESIAN_POINT('Ctrl Pts',(14.1075224309754,-13.7198270441183,17.9860399917783));
#1976=CARTESIAN_POINT('Ctrl Pts',(14.1076505522674,-13.7198754441473,17.9861561201552));
#1977=CARTESIAN_POINT('Ctrl Pts',(14.1077648420689,-13.719943368386,17.9862749755574));
#1978=CARTESIAN_POINT('Ctrl Pts',(14.1078624128402,-13.720032651822,17.9863957467897));
#1979=CARTESIAN_POINT('',(-20.0307072725125,-1.40611301152198,3.05000000000001));
#1980=CARTESIAN_POINT('Ctrl Pts',(-20.0307072725125,-1.406113011522,3.05000000000001));
#1981=CARTESIAN_POINT('Ctrl Pts',(-19.9543626399773,-2.49366698156409,3.04999999999996));
#1982=CARTESIAN_POINT('Ctrl Pts',(-19.7884942577796,-3.5713107757187,3.04999999999994));
#1983=CARTESIAN_POINT('Ctrl Pts',(-19.5356857159742,-4.62806806855649,3.04999999999995));
#1984=CARTESIAN_POINT('Ctrl Pts',(-19.3670468048697,-5.33299044931645,3.04999999999995));
#1985=CARTESIAN_POINT('Ctrl Pts',(-19.1597228724834,-6.02861947622459,3.04999999999996));
#1986=CARTESIAN_POINT('Ctrl Pts',(-18.9144904836866,-6.71170656733596,3.04999999999997));
#1987=CARTESIAN_POINT('Ctrl Pts',(-18.7446537144553,-7.18478153605105,3.04999999999997));
#1988=CARTESIAN_POINT('Ctrl Pts',(-18.5566350202831,-7.65184114010861,3.04999999999998));
#1989=CARTESIAN_POINT('Ctrl Pts',(-18.3506943815379,-8.11180903276965,3.04999999999999));
#1990=CARTESIAN_POINT('Ctrl Pts',(-17.9714708109113,-8.95880391290295,3.05));
#1991=CARTESIAN_POINT('Ctrl Pts',(-17.5339900119394,-9.77614443181178,3.05));
#1992=CARTESIAN_POINT('Ctrl Pts',(-17.0421505938603,-10.558210857796,3.05));
#1993=CARTESIAN_POINT('Ctrl Pts',(-16.5449233151931,-11.3488444394798,3.05));
#1994=CARTESIAN_POINT('Ctrl Pts',(-15.9921395189571,-12.1034276735395,3.05));
#1995=CARTESIAN_POINT('Ctrl Pts',(-15.3877782038078,-12.8161341856989,3.05));
#1996=CARTESIAN_POINT('Ctrl Pts',(-14.9661018307717,-13.3134054198981,3.05));
#1997=CARTESIAN_POINT('Ctrl Pts',(-14.5193156383002,-13.7902899725862,3.05000000000001));
#1998=CARTESIAN_POINT('Ctrl Pts',(-14.0487589651355,-14.2448000248331,3.05000000000001));
#1999=CARTESIAN_POINT('Ctrl Pts',(-13.3557720548763,-14.914155141338,3.05000000000001));
#2000=CARTESIAN_POINT('Ctrl Pts',(-12.6159187277569,-15.5304422449902,3.05000000000004));
#2001=CARTESIAN_POINT('Ctrl Pts',(-11.8355778313823,-16.0891275965115,3.05000000000006));
#2002=CARTESIAN_POINT('Ctrl Pts',(-11.0576483668505,-16.6460864825188,3.05000000000009));
#2003=CARTESIAN_POINT('Ctrl Pts',(-10.2394804559118,-17.1457995530815,3.05000000000012));
#2004=CARTESIAN_POINT('Ctrl Pts',(-9.38737778435917,-17.583729241272,3.05000000000014));
#2005=CARTESIAN_POINT('Ctrl Pts',(-8.91824189416919,-17.8248369633444,3.05000000000015));
#2006=CARTESIAN_POINT('Ctrl Pts',(-8.43881950330683,-18.047216107559,3.05000000000016));
#2007=CARTESIAN_POINT('Ctrl Pts',(-7.95016171093162,-18.2501026623989,3.05000000000016));
#2008=CARTESIAN_POINT('Ctrl Pts',(-7.77780322377773,-18.321664438762,3.05000000000016));
#2009=CARTESIAN_POINT('Ctrl Pts',(-7.60447519563851,-18.3907255781874,3.05000000000015));
#2010=CARTESIAN_POINT('Ctrl Pts',(-7.4302354610223,-18.4572650951759,3.05000000000015));
#2011=CARTESIAN_POINT('Ctrl Pts',(-6.70869269753314,-18.7328113537538,3.05000000000013));
#2012=CARTESIAN_POINT('Ctrl Pts',(-5.97151379189774,-18.9651111516486,3.05000000000009));
#2013=CARTESIAN_POINT('Ctrl Pts',(-5.22283876409751,-19.1526980568515,3.05000000000006));
#2014=CARTESIAN_POINT('Ctrl Pts',(-4.47416373629728,-19.3402849620545,3.05000000000003));
#2015=CARTESIAN_POINT('Ctrl Pts',(-3.71399338847512,-19.4831587034035,3.05000000000002));
#2016=CARTESIAN_POINT('Ctrl Pts',(-2.94649315368955,-19.5799020323444,3.05000000000007));
#2017=CARTESIAN_POINT('Ctrl Pts',(-2.44128227150393,-19.6435838142445,3.05000000000011));
#2018=CARTESIAN_POINT('Ctrl Pts',(-1.93397741126325,-19.6871366540537,3.05000000000011));
#2019=CARTESIAN_POINT('Ctrl Pts',(-1.42591209381043,-19.7104006463226,3.0500000000001));
#2020=CARTESIAN_POINT('Ctrl Pts',(-0.488871618098789,-19.75330714207,3.05000000000009));
#2021=CARTESIAN_POINT('Ctrl Pts',(0.450755681044709,-19.7271969158918,3.05000000000004));
#2022=CARTESIAN_POINT('Ctrl Pts',(1.38459613736759,-19.631106317845,3.05000000000013));
#2023=CARTESIAN_POINT('Ctrl Pts',(1.45792858966593,-19.6235605329629,3.05000000000013));
#2024=CARTESIAN_POINT('Ctrl Pts',(1.53122535535453,-19.6155832324725,3.05000000000014));
#2025=CARTESIAN_POINT('Ctrl Pts',(1.60448237929741,-19.6071739633924,3.05000000000015));
#2026=CARTESIAN_POINT('Ctrl Pts',(-1.1520135408295,19.638953621261,3.05000000000001));
#2027=CARTESIAN_POINT('Ctrl Pts',(-2.32481938180628,19.6085114250022,3.04999999999996));
#2028=CARTESIAN_POINT('Ctrl Pts',(-3.49029971400087,19.4685618567948,3.04999999999991));
#2029=CARTESIAN_POINT('Ctrl Pts',(-4.63350438123048,19.2238448391309,3.04999999999988));
#2030=CARTESIAN_POINT('Ctrl Pts',(-5.68674840790532,18.9983850028753,3.04999999999985));
#2031=CARTESIAN_POINT('Ctrl Pts',(-6.72108396397471,18.6839984022691,3.04999999999984));
#2032=CARTESIAN_POINT('Ctrl Pts',(-7.72483581899623,18.2844276808778,3.04999999999985));
#2033=CARTESIAN_POINT('Ctrl Pts',(-7.96255422246695,18.1897974059871,3.04999999999985));
#2034=CARTESIAN_POINT('Ctrl Pts',(-8.19855733455758,18.0903894341901,3.04999999999985));
#2035=CARTESIAN_POINT('Ctrl Pts',(-8.43269027545112,17.9862537378541,3.04999999999986));
#2036=CARTESIAN_POINT('Ctrl Pts',(-9.63606903154746,17.4510249731883,3.04999999999988));
#2037=CARTESIAN_POINT('Ctrl Pts',(-10.7789613807412,16.7959137278797,3.0499999999999));
#2038=CARTESIAN_POINT('Ctrl Pts',(-11.845300494348,16.033392081794,3.04999999999991));
#2039=CARTESIAN_POINT('Ctrl Pts',(-12.8685828630475,15.30165960923,3.04999999999992));
#2040=CARTESIAN_POINT('Ctrl Pts',(-13.8213700610536,14.4710147778688,3.04999999999992));
#2041=CARTESIAN_POINT('Ctrl Pts',(-14.6894588275515,13.5524357891909,3.04999999999993));
#2042=CARTESIAN_POINT('Ctrl Pts',(-15.8056718459192,12.3713010191859,3.04999999999995));
#2043=CARTESIAN_POINT('Ctrl Pts',(-16.7685563821604,11.0589079597691,3.04999999999993));
#2044=CARTESIAN_POINT('Ctrl Pts',(-17.5590125927993,9.64724943003407,3.04999999999992));
#2045=CARTESIAN_POINT('Ctrl Pts',(-18.0379938848706,8.79184717316582,3.04999999999991));
#2046=CARTESIAN_POINT('Ctrl Pts',(-18.4536621457277,7.89999536882229,3.0499999999999));
#2047=CARTESIAN_POINT('Ctrl Pts',(-18.8017623344716,6.97880486291285,3.04999999999992));
#2048=CARTESIAN_POINT('Ctrl Pts',(-19.1953245163168,5.93730658993253,3.04999999999993));
#2049=CARTESIAN_POINT('Ctrl Pts',(-19.4992978154937,4.86685444845366,3.04999999999995));
#2050=CARTESIAN_POINT('Ctrl Pts',(-19.711826325281,3.77910805573031,3.04999999999997));
#2051=CARTESIAN_POINT('Ctrl Pts',(-19.9215370786748,2.70578327804447,3.04999999999999));
#2052=CARTESIAN_POINT('Ctrl Pts',(-20.0422118195774,1.61561874159005,3.05000000000001));
#2053=CARTESIAN_POINT('Ctrl Pts',(-20.0720174222991,0.519814453650371,3.05000000000002));
#2054=CARTESIAN_POINT('Ctrl Pts',(-20.082809409075,0.123046587729161,3.05000000000002));
#2055=CARTESIAN_POINT('Ctrl Pts',(-20.0816878496128,-0.274460599346633,
3.05000000000002));
#2056=CARTESIAN_POINT('Ctrl Pts',(-20.0685640547498,-0.672175113125551,
3.05000000000001));
#2057=CARTESIAN_POINT('Ctrl Pts',(-20.0677172554077,-0.697837232362672,
3.05000000000001));
#2058=CARTESIAN_POINT('Ctrl Pts',(-20.0668203302774,-0.723504894948171,
3.05000000000001));
#2059=CARTESIAN_POINT('Ctrl Pts',(-20.0658732507281,-0.749176708229545,
3.05000000000001));
#2060=CARTESIAN_POINT('Ctrl Pts',(-20.0597662250919,-0.914715518507071,
3.05000000000001));
#2061=CARTESIAN_POINT('Ctrl Pts',(-20.0515698535885,-1.08041698206239,3.05000000000002));
#2062=CARTESIAN_POINT('Ctrl Pts',(-20.0413126704111,-1.24572369748979,3.05000000000002));
#2063=CARTESIAN_POINT('Ctrl Pts',(-20.0379923637448,-1.29923439138465,3.05000000000002));
#2064=CARTESIAN_POINT('Ctrl Pts',(-20.0344565207492,-1.35270375838771,3.05000000000001));
#2065=CARTESIAN_POINT('Ctrl Pts',(-20.0307072725125,-1.406113011522,3.05000000000001));
#2066=CARTESIAN_POINT('Origin',(1.95399252334028E-13,0.,10.8));
#2067=CARTESIAN_POINT('Origin',(-27.2379999999998,5.76285582404565E-15,
10.8));
#2068=CARTESIAN_POINT('Ctrl Pts',(-1.15201354082518,19.6389536212611,3.05000000000001));
#2069=CARTESIAN_POINT('Ctrl Pts',(-1.15201354082518,19.638953621261,1.18999999999768));
#2070=CARTESIAN_POINT('Ctrl Pts',(-3.6609998693134,19.573828558311,3.04999999999989));
#2071=CARTESIAN_POINT('Ctrl Pts',(-3.6609998693134,19.5738285583109,1.18999999999756));
#2072=CARTESIAN_POINT('Ctrl Pts',(-6.13646430746277,19.0075499689982,3.04999999999991));
#2073=CARTESIAN_POINT('Ctrl Pts',(-6.13646430746277,19.0075499689981,1.18999999999758));
#2074=CARTESIAN_POINT('Ctrl Pts',(-10.7903398472544,16.937638028595,3.04999999999991));
#2075=CARTESIAN_POINT('Ctrl Pts',(-10.7903398472544,16.9376380285949,1.18999999999758));
#2076=CARTESIAN_POINT('Ctrl Pts',(-12.9164582871632,15.4285584925012,3.04999999999991));
#2077=CARTESIAN_POINT('Ctrl Pts',(-12.9164582871632,15.4285584925011,1.18999999999758));
#2078=CARTESIAN_POINT('Ctrl Pts',(-16.481889733122,11.6557526018753,3.04999999999996));
#2079=CARTESIAN_POINT('Ctrl Pts',(-16.481889733122,11.6557526018752,1.18999999999763));
#2080=CARTESIAN_POINT('Ctrl Pts',(-17.8791397009131,9.42037553151312,3.04999999999996));
#2081=CARTESIAN_POINT('Ctrl Pts',(-17.8791397009131,9.42037553151303,1.18999999999763));
#2082=CARTESIAN_POINT('Ctrl Pts',(-19.7243645063413,4.53728834284206,3.04999999999994));
#2083=CARTESIAN_POINT('Ctrl Pts',(-19.7243645063413,4.53728834284196,1.18999999999761));
#2084=CARTESIAN_POINT('Ctrl Pts',(-20.1546472508508,1.93656243872812,3.05000000000019));
#2085=CARTESIAN_POINT('Ctrl Pts',(-20.1546472508508,1.93656243872803,1.18999999999786));
#2086=CARTESIAN_POINT('Ctrl Pts',(-19.9838369184117,-3.23981748977189,3.05000000000009));
#2087=CARTESIAN_POINT('Ctrl Pts',(-19.9838369184117,-3.23981748977199,1.18999999999775));
#2088=CARTESIAN_POINT('Ctrl Pts',(-19.4004709440975,-5.76713575124696,3.0500000000001));
#2089=CARTESIAN_POINT('Ctrl Pts',(-19.4004709440975,-5.76713575124706,1.18999999999777));
#2090=CARTESIAN_POINT('Ctrl Pts',(-17.3209512836575,-10.4117376219028,3.05000000000001));
#2091=CARTESIAN_POINT('Ctrl Pts',(-17.3209512836575,-10.4117376219029,1.18999999999768));
#2092=CARTESIAN_POINT('Ctrl Pts',(-15.8610302111922,-12.494329686816,3.05));
#2093=CARTESIAN_POINT('Ctrl Pts',(-15.8610302111922,-12.4943296868161,1.18999999999767));
#2094=CARTESIAN_POINT('Ctrl Pts',(-12.2840101731577,-15.9493684889249,3.05000000000005));
#2095=CARTESIAN_POINT('Ctrl Pts',(-12.2840101731577,-15.949368488925,1.18999999999772));
#2096=CARTESIAN_POINT('Ctrl Pts',(-10.2155597337293,-17.3095286914969,3.05000000000026));
#2097=CARTESIAN_POINT('Ctrl Pts',(-10.2155597337293,-17.309528691497,1.18999999999793));
#2098=CARTESIAN_POINT('Ctrl Pts',(-6.34915278200978,-18.914827938298,3.05000000000017));
#2099=CARTESIAN_POINT('Ctrl Pts',(-6.34915278200978,-18.9148279382981,1.18999999999784));
#2100=CARTESIAN_POINT('Ctrl Pts',(-4.66602808900733,-19.363154823245,3.05000000000014));
#2101=CARTESIAN_POINT('Ctrl Pts',(-4.66602808900733,-19.3631548232451,1.18999999999781));
#2102=CARTESIAN_POINT('Ctrl Pts',(-1.43608595911051,-19.7702887103379,3.05000000000017));
#2103=CARTESIAN_POINT('Ctrl Pts',(-1.43608595911051,-19.770288710338,1.18999999999784));
#2104=CARTESIAN_POINT('Ctrl Pts',(0.0926611097552502,-19.7807178936969,
3.04999999999998));
#2105=CARTESIAN_POINT('Ctrl Pts',(0.0926611097552502,-19.780717893697,1.18999999999765));
#2106=CARTESIAN_POINT('Ctrl Pts',(1.60448237944297,-19.6071739633757,3.05000000000019));
#2107=CARTESIAN_POINT('Ctrl Pts',(1.60448237944297,-19.6071739633758,1.18999999999786));
#2108=CARTESIAN_POINT('',(1.60448237931368,-19.6071739633907,1.50000000000015));
#2109=CARTESIAN_POINT('',(1.60448237929742,-19.6071739633925,3.05000000000012));
#2110=CARTESIAN_POINT('',(-1.15201354082926,19.638953621261,1.49999999999997));
#2111=CARTESIAN_POINT('Ctrl Pts',(1.60448237931367,-19.6071739633906,1.50000000000022));
#2112=CARTESIAN_POINT('Ctrl Pts',(0.796481567208048,-19.6999254277591,1.50000000000009));
#2113=CARTESIAN_POINT('Ctrl Pts',(-0.0163539446535584,-19.740123912805,
1.5000000000001));
#2114=CARTESIAN_POINT('Ctrl Pts',(-0.82858286629185,-19.7283906534363,1.50000000000013));
#2115=CARTESIAN_POINT('Ctrl Pts',(-1.40740231359911,-19.7200291699654,1.50000000000015));
#2116=CARTESIAN_POINT('Ctrl Pts',(-1.98591363431902,-19.6852951451696,1.50000000000018));
#2117=CARTESIAN_POINT('Ctrl Pts',(-2.56214891312065,-19.6244223979099,1.50000000000018));
#2118=CARTESIAN_POINT('Ctrl Pts',(-2.69038359357063,-19.6108758526356,1.50000000000018));
#2119=CARTESIAN_POINT('Ctrl Pts',(-2.81850556337235,-19.5960348554881,1.50000000000018));
#2120=CARTESIAN_POINT('Ctrl Pts',(-2.94649315368954,-19.5799020323445,1.50000000000018));
#2121=CARTESIAN_POINT('Ctrl Pts',(-3.70447153990558,-19.4843589314771,1.50000000000016));
#2122=CARTESIAN_POINT('Ctrl Pts',(-4.45530082591355,-19.3438230365504,1.50000000000016));
#2123=CARTESIAN_POINT('Ctrl Pts',(-5.19496857341473,-19.1596591956526,1.50000000000017));
#2124=CARTESIAN_POINT('Ctrl Pts',(-5.66452447777484,-19.0427482999764,1.50000000000018));
#2125=CARTESIAN_POINT('Ctrl Pts',(-6.12958261253648,-18.9082564992991,1.50000000000019));
#2126=CARTESIAN_POINT('Ctrl Pts',(-6.58912124161598,-18.7565428448676,1.5000000000002));
#2127=CARTESIAN_POINT('Ctrl Pts',(-6.86589788117247,-18.6651668586258,1.50000000000021));
#2128=CARTESIAN_POINT('Ctrl Pts',(-7.14067236643892,-18.5675436833174,1.50000000000022));
#2129=CARTESIAN_POINT('Ctrl Pts',(-7.4132223258328,-18.463753036977,1.50000000000023));
#2130=CARTESIAN_POINT('Ctrl Pts',(-7.59319334110005,-18.3952176828031,1.50000000000023));
#2131=CARTESIAN_POINT('Ctrl Pts',(-7.77219436269054,-18.3239931901303,1.50000000000024));
#2132=CARTESIAN_POINT('Ctrl Pts',(-7.95016171093162,-18.2501026623989,1.50000000000025));
#2133=CARTESIAN_POINT('Ctrl Pts',(-8.83423653427617,-17.8830423229798,1.50000000000028));
#2134=CARTESIAN_POINT('Ctrl Pts',(-9.68808259929109,-17.4521825144828,1.50000000000025));
#2135=CARTESIAN_POINT('Ctrl Pts',(-10.5054745151033,-16.9620356863241,1.50000000000021));
#2136=CARTESIAN_POINT('Ctrl Pts',(-11.332475201343,-16.4661269852419,1.50000000000017));
#2137=CARTESIAN_POINT('Ctrl Pts',(-12.1221603815514,-15.909528769848,1.50000000000011));
#2138=CARTESIAN_POINT('Ctrl Pts',(-12.8680719684852,-15.2968634060154,1.50000000000007));
#2139=CARTESIAN_POINT('Ctrl Pts',(-13.2750136742206,-14.9626158992461,1.50000000000005));
#2140=CARTESIAN_POINT('Ctrl Pts',(-13.6689264057416,-14.6116797786663,1.50000000000003));
#2141=CARTESIAN_POINT('Ctrl Pts',(-14.0487589651355,-14.2448000248331,1.50000000000002));
#2142=CARTESIAN_POINT('Ctrl Pts',(-14.7228742517754,-13.5936729839806,1.50000000000001));
#2143=CARTESIAN_POINT('Ctrl Pts',(-15.3482066821391,-12.8966278120533,1.50000000000002));
#2144=CARTESIAN_POINT('Ctrl Pts',(-15.920812391143,-12.1595038590019,1.50000000000003));
#2145=CARTESIAN_POINT('Ctrl Pts',(-16.4891764607091,-11.427840232281,1.50000000000005));
#2146=CARTESIAN_POINT('Ctrl Pts',(-17.005592532863,-10.6566886128221,1.50000000000007));
#2147=CARTESIAN_POINT('Ctrl Pts',(-17.4661610520878,-9.85173216614876,1.50000000000008));
#2148=CARTESIAN_POINT('Ctrl Pts',(-17.7888778172981,-9.28770546922474,1.50000000000009));
#2149=CARTESIAN_POINT('Ctrl Pts',(-18.0841742578216,-8.70708105098098,1.5000000000001));
#2150=CARTESIAN_POINT('Ctrl Pts',(-18.3506943815379,-8.11180903276973,1.5000000000001));
#2151=CARTESIAN_POINT('Ctrl Pts',(-18.5478345565039,-7.67149695356836,1.5000000000001));
#2152=CARTESIAN_POINT('Ctrl Pts',(-18.7285517476204,-7.22468631497472,1.50000000000011));
#2153=CARTESIAN_POINT('Ctrl Pts',(-18.8926174036258,-6.77232289624356,1.50000000000012));
#2154=CARTESIAN_POINT('Ctrl Pts',(-19.2471644528156,-5.79476233190909,1.50000000000014));
#2155=CARTESIAN_POINT('Ctrl Pts',(-19.5239467843521,-4.79126830132929,1.50000000000019));
#2156=CARTESIAN_POINT('Ctrl Pts',(-19.7206881439092,-3.7714162157382,1.50000000000022));
#2157=CARTESIAN_POINT('Ctrl Pts',(-19.8190588236877,-3.26149017294265,1.50000000000024));
#2158=CARTESIAN_POINT('Ctrl Pts',(-19.8974199240252,-2.7474752090334,1.50000000000025));
#2159=CARTESIAN_POINT('Ctrl Pts',(-19.9554910350659,-2.23057119395965,1.50000000000026));
#2160=CARTESIAN_POINT('Ctrl Pts',(-19.9845265905863,-1.97211918642278,1.50000000000026));
#2161=CARTESIAN_POINT('Ctrl Pts',(-20.0084896928584,-1.71294494179537,1.50000000000026));
#2162=CARTESIAN_POINT('Ctrl Pts',(-20.0273455594906,-1.45319857886609,1.50000000000026));
#2163=CARTESIAN_POINT('Ctrl Pts',(-20.0300605623319,-1.41579843560359,1.50000000000026));
#2164=CARTESIAN_POINT('Ctrl Pts',(-20.0326696234296,-1.37838764188382,1.50000000000026));
#2165=CARTESIAN_POINT('Ctrl Pts',(-20.0351736443955,-1.34095055572719,1.50000000000026));
#2166=CARTESIAN_POINT('Ctrl Pts',(-20.0426169259873,-1.22966763197148,1.50000000000026));
#2167=CARTESIAN_POINT('Ctrl Pts',(-20.0491282548558,-1.11819368216941,1.50000000000027));
#2168=CARTESIAN_POINT('Ctrl Pts',(-20.0546957176621,-1.00668039811197,1.50000000000027));
#2169=CARTESIAN_POINT('Ctrl Pts',(-20.0574794490653,-0.950923756083254,
1.50000000000028));
#2170=CARTESIAN_POINT('Ctrl Pts',(-20.0600273614247,-0.895157296123371,
1.50000000000028));
#2171=CARTESIAN_POINT('Ctrl Pts',(-20.0623388527621,-0.839400061040999,
1.50000000000028));
#2172=CARTESIAN_POINT('Ctrl Pts',(-20.0638593559813,-0.80272285007259,1.50000000000028));
#2173=CARTESIAN_POINT('Ctrl Pts',(-20.0652775711775,-0.766049631773594,
1.50000000000028));
#2174=CARTESIAN_POINT('Ctrl Pts',(-20.0665934669029,-0.729385836531457,
1.50000000000028));
#2175=CARTESIAN_POINT('Ctrl Pts',(-20.0672780151963,-0.710312791475445,
1.50000000000028));
#2176=CARTESIAN_POINT('Ctrl Pts',(-20.0679348696748,-0.691242466646289,
1.50000000000028));
#2177=CARTESIAN_POINT('Ctrl Pts',(-20.0685640547498,-0.672175113125636,
1.50000000000028));
#2178=CARTESIAN_POINT('Ctrl Pts',(-20.1047320956797,0.423891608653544,1.50000000000024));
#2179=CARTESIAN_POINT('Ctrl Pts',(-20.0497461926387,1.51838278793899,1.50000000000019));
#2180=CARTESIAN_POINT('Ctrl Pts',(-19.9054462734047,2.60016711450063,1.50000000000014));
#2181=CARTESIAN_POINT('Ctrl Pts',(-19.7588974818373,3.69881073561837,1.50000000000009));
#2182=CARTESIAN_POINT('Ctrl Pts',(-19.5202290789914,4.78434941396479,1.50000000000005));
#2183=CARTESIAN_POINT('Ctrl Pts',(-19.1913153793911,5.84512705394666,1.50000000000004));
#2184=CARTESIAN_POINT('Ctrl Pts',(-19.073094960915,6.22639903094586,1.50000000000003));
#2185=CARTESIAN_POINT('Ctrl Pts',(-18.9432154751277,6.60447214372144,1.50000000000003));
#2186=CARTESIAN_POINT('Ctrl Pts',(-18.8017623344716,6.97880486291275,1.50000000000004));
#2187=CARTESIAN_POINT('Ctrl Pts',(-18.2272974008456,8.49903283160114,1.50000000000005));
#2188=CARTESIAN_POINT('Ctrl Pts',(-17.4688163070354,9.93936043388805,1.50000000000005));
#2189=CARTESIAN_POINT('Ctrl Pts',(-16.5454366746567,11.2678209538306,1.50000000000003));
#2190=CARTESIAN_POINT('Ctrl Pts',(-15.985909703696,12.0728089183686,1.50000000000002));
#2191=CARTESIAN_POINT('Ctrl Pts',(-15.365834250299,12.8367206736727,1.5));
#2192=CARTESIAN_POINT('Ctrl Pts',(-14.6894588275515,13.5524357891908,1.49999999999997));
#2193=CARTESIAN_POINT('Ctrl Pts',(-13.7848434107888,14.5096659098209,1.49999999999994));
#2194=CARTESIAN_POINT('Ctrl Pts',(-12.7882519509409,15.3714064638681,1.49999999999993));
#2195=CARTESIAN_POINT('Ctrl Pts',(-11.7157568798265,16.1252333997791,1.49999999999993));
#2196=CARTESIAN_POINT('Ctrl Pts',(-10.6865671208984,16.8486222370235,1.49999999999994));
#2197=CARTESIAN_POINT('Ctrl Pts',(-9.58747888575138,17.472636492901,1.49999999999995));
#2198=CARTESIAN_POINT('Ctrl Pts',(-8.43269027545112,17.986253737854,1.49999999999996));
#2199=CARTESIAN_POINT('Ctrl Pts',(-7.45722472446372,18.4201131683817,1.49999999999997));
#2200=CARTESIAN_POINT('Ctrl Pts',(-6.44929488318813,18.7719066002318,1.49999999999996));
#2201=CARTESIAN_POINT('Ctrl Pts',(-5.42011094741969,19.0380312419953,1.49999999999995));
#2202=CARTESIAN_POINT('Ctrl Pts',(-4.28767808083079,19.3308538176967,1.49999999999994));
#2203=CARTESIAN_POINT('Ctrl Pts',(-3.12951342822133,19.5199556061941,1.49999999999994));
#2204=CARTESIAN_POINT('Ctrl Pts',(-1.96057514406602,19.6005815596595,1.49999999999998));
#2205=CARTESIAN_POINT('Ctrl Pts',(-1.69156432697012,19.6191362206839,1.49999999999999));
#2206=CARTESIAN_POINT('Ctrl Pts',(-1.42198299236413,19.6319460990093,1.5));
#2207=CARTESIAN_POINT('Ctrl Pts',(-1.15201354082925,19.6389536212609,1.50000000000001));
#2208=CARTESIAN_POINT('',(-1.15201354082926,19.638953621261,1.49999999999997));
#2209=CARTESIAN_POINT('Origin',(1.50990331349021E-13,-7.105427357601E-14,
1.00000000000009));
#2210=CARTESIAN_POINT('',(-22.2379999999998,1.4210854715202E-13,1.77635683940025E-14));
#2211=CARTESIAN_POINT('Origin',(-22.2379999999999,-7.63458010464738E-14,
1.00000000000009));
#2212=CARTESIAN_POINT('Origin',(1.33226762955019E-13,1.4210854715202E-13,
1.77635683940025E-14));
#2213=CARTESIAN_POINT('Origin',(-26.8056,26.8056000000001,-1.59872115546023E-13));
#2214=CARTESIAN_POINT('',(-13.3820856449061,-4.1133671892566,-1.02140518265514E-13));
#2215=CARTESIAN_POINT('Origin',(0.,0.,0.));
#2216=CARTESIAN_POINT('Origin',(1.77635683940025E-13,-3.5527136788005E-14,
-34.0565691565246));
#2217=CARTESIAN_POINT('',(-13.9039442993242,-4.27377538895529,1.50000000000018));
#2218=CARTESIAN_POINT('Origin',(1.15463194561016E-13,0.,1.50000000000006));
#2219=CARTESIAN_POINT('',(-1.53360874216081,-0.471398558382688,-34.0565691565246));
#2220=CARTESIAN_POINT('Origin',(-24.231836421528,23.7569412872001,1.49999999999981));
#2221=CARTESIAN_POINT('Ctrl Pts',(-1.15201354082926,19.6389536212611,1.50000000000001));
#2222=CARTESIAN_POINT('Ctrl Pts',(-0.756300274385377,19.6496350891072,1.50000000000003));
#2223=CARTESIAN_POINT('Ctrl Pts',(-0.361665848526696,19.648865579275,1.50000000000003));
#2224=CARTESIAN_POINT('Ctrl Pts',(0.031703882191854,19.6367551706351,1.50000000000003));
#2225=CARTESIAN_POINT('Ctrl Pts',(0.425781296870572,19.6246229750064,1.50000000000002));
#2226=CARTESIAN_POINT('Ctrl Pts',(0.818589780881849,19.6011089639005,1.50000000000002));
#2227=CARTESIAN_POINT('Ctrl Pts',(1.20993277941853,19.566272489565,1.50000000000001));
#2228=CARTESIAN_POINT('Ctrl Pts',(1.60078036041695,19.5314801161855,1.5));
#2229=CARTESIAN_POINT('Ctrl Pts',(1.99016648126994,19.4853938369704,1.49999999999998));
#2230=CARTESIAN_POINT('Ctrl Pts',(2.37788090948751,19.4280229190782,1.49999999999997));
#2231=CARTESIAN_POINT('Ctrl Pts',(2.76349441300688,19.3709628794241,1.49999999999996));
#2232=CARTESIAN_POINT('Ctrl Pts',(3.14745459534634,19.3027400519278,1.49999999999996));
#2233=CARTESIAN_POINT('Ctrl Pts',(3.52953573081762,19.2233157941027,1.49999999999995));
#2234=CARTESIAN_POINT('Ctrl Pts',(3.81751456791215,19.163452840185,1.49999999999995));
#2235=CARTESIAN_POINT('Ctrl Pts',(4.10442560315941,19.0972255917272,1.49999999999995));
#2236=CARTESIAN_POINT('Ctrl Pts',(4.39016343081544,19.0245999750757,1.49999999999996));
#2237=CARTESIAN_POINT('Ctrl Pts',(4.45015577482236,19.0093517980541,1.49999999999996));
#2238=CARTESIAN_POINT('Ctrl Pts',(4.51006087985104,18.9938304969245,1.49999999999996));
#2239=CARTESIAN_POINT('Ctrl Pts',(4.56987017069658,18.9780386540016,1.49999999999996));
#2240=CARTESIAN_POINT('Ctrl Pts',(5.1065582978578,18.8363333355986,1.49999999999997));
#2241=CARTESIAN_POINT('Ctrl Pts',(5.63571270089083,18.6728004055739,1.49999999999997));
#2242=CARTESIAN_POINT('Ctrl Pts',(6.15626831099536,18.4879883064388,1.49999999999997));
#2243=CARTESIAN_POINT('Ctrl Pts',(6.66320740121929,18.3080104605001,1.49999999999997));
#2244=CARTESIAN_POINT('Ctrl Pts',(7.16199180785939,18.1078517945965,1.49999999999997));
#2245=CARTESIAN_POINT('Ctrl Pts',(7.65159070241141,17.8880046158282,1.49999999999996));
#2246=CARTESIAN_POINT('Ctrl Pts',(8.13345895901092,17.6716287662701,1.49999999999996));
#2247=CARTESIAN_POINT('Ctrl Pts',(8.60642968929418,17.4361809860599,1.49999999999995));
#2248=CARTESIAN_POINT('Ctrl Pts',(9.06947116642355,17.1821208762877,1.49999999999994));
#2249=CARTESIAN_POINT('Ctrl Pts',(9.52168138469657,16.9340036268204,1.49999999999994));
#2250=CARTESIAN_POINT('Ctrl Pts',(9.96442155083141,16.6681343665226,1.49999999999993));
#2251=CARTESIAN_POINT('Ctrl Pts',(10.3966813918623,16.3849354970798,1.49999999999992));
#2252=CARTESIAN_POINT('Ctrl Pts',(10.5957915715571,16.2544866965398,1.49999999999992));
#2253=CARTESIAN_POINT('Ctrl Pts',(10.7926773670223,16.1203609025786,1.49999999999991));
#2254=CARTESIAN_POINT('Ctrl Pts',(10.9872362916963,15.9825991879081,1.49999999999991));
#2255=CARTESIAN_POINT('Ctrl Pts',(11.1879217795404,15.8404994257861,1.49999999999991));
#2256=CARTESIAN_POINT('Ctrl Pts',(11.3857597489586,15.69479952163,1.4999999999999));
#2257=CARTESIAN_POINT('Ctrl Pts',(11.5806634465887,15.5455827951175,1.4999999999999));
#2258=CARTESIAN_POINT('Ctrl Pts',(12.024273520119,15.2059584379348,1.4999999999999));
#2259=CARTESIAN_POINT('Ctrl Pts',(12.4526894673913,14.8481095504219,1.49999999999991));
#2260=CARTESIAN_POINT('Ctrl Pts',(12.8648950869906,14.4730283536008,1.49999999999992));
#2261=CARTESIAN_POINT('Ctrl Pts',(13.2675683832006,14.1066209717287,1.49999999999993));
#2262=CARTESIAN_POINT('Ctrl Pts',(13.6547723517717,13.7237691313567,1.49999999999994));
#2263=CARTESIAN_POINT('Ctrl Pts',(14.0255287558676,13.3254389436204,1.49999999999996));
#2264=CARTESIAN_POINT('Ctrl Pts',(14.4094503113744,12.9129644897968,1.49999999999997));
#2265=CARTESIAN_POINT('Ctrl Pts',(14.7757357615611,12.4838925548472,1.49999999999998));
#2266=CARTESIAN_POINT('Ctrl Pts',(15.1232634138991,12.0393434387134,1.49999999999998));
#2267=CARTESIAN_POINT('Ctrl Pts',(15.470791066237,11.5947943225796,1.49999999999999));
#2268=CARTESIAN_POINT('Ctrl Pts',(15.7995609900968,11.1347679095574,1.49999999999998));
#2269=CARTESIAN_POINT('Ctrl Pts',(16.108414351417,10.6604346023232,1.49999999999997));
#2270=CARTESIAN_POINT('Ctrl Pts',(16.2519769415642,10.439952889291,1.49999999999996));
#2271=CARTESIAN_POINT('Ctrl Pts',(16.3909556701672,10.2168233069935,1.49999999999996));
#2272=CARTESIAN_POINT('Ctrl Pts',(16.5252913811505,9.99118244285316,1.49999999999996));
#2273=CARTESIAN_POINT('Ctrl Pts',(16.8135236298908,9.50704480586264,1.49999999999995));
#2274=CARTESIAN_POINT('Ctrl Pts',(17.0803844078546,9.01133877480649,1.49999999999996));
#2275=CARTESIAN_POINT('Ctrl Pts',(17.3252950585057,8.50542911722352,1.49999999999997));
#2276=CARTESIAN_POINT('Ctrl Pts',(17.5622986863912,8.01585292316789,1.49999999999999));
#2277=CARTESIAN_POINT('Ctrl Pts',(17.7787465876151,7.51672149144301,1.5));
#2278=CARTESIAN_POINT('Ctrl Pts',(17.9741016006241,7.00932176102311,1.50000000000002));
#2279=CARTESIAN_POINT('Ctrl Pts',(18.1683422690956,6.50481634137254,1.50000000000003));
#2280=CARTESIAN_POINT('Ctrl Pts',(18.3417300030854,5.99213662564029,1.50000000000004));
#2281=CARTESIAN_POINT('Ctrl Pts',(18.4937242403439,5.47259754930523,1.50000000000004));
#2282=CARTESIAN_POINT('Ctrl Pts',(18.6445460694379,4.95706593973914,1.50000000000005));
#2283=CARTESIAN_POINT('Ctrl Pts',(18.7743031660566,4.43478034289434,1.50000000000004));
#2284=CARTESIAN_POINT('Ctrl Pts',(18.8824549790606,3.90707544437034,1.50000000000002));
#2285=CARTESIAN_POINT('Ctrl Pts',(18.8955176152719,3.84333895281404,1.50000000000002));
#2286=CARTESIAN_POINT('Ctrl Pts',(18.9082650598748,3.7795234654834,1.50000000000002));
#2287=CARTESIAN_POINT('Ctrl Pts',(18.9206963480842,3.71563138425445,1.50000000000002));
#2288=CARTESIAN_POINT('Ctrl Pts',(18.9692984849594,3.46583493316915,1.50000000000001));
#2289=CARTESIAN_POINT('Ctrl Pts',(19.0129805676034,3.21535464192802,1.5));
#2290=CARTESIAN_POINT('Ctrl Pts',(19.0517389709112,2.96434694022565,1.49999999999999));
#2291=CARTESIAN_POINT('Ctrl Pts',(19.1248870333939,2.49062445733764,1.49999999999998));
#2292=CARTESIAN_POINT('Ctrl Pts',(19.180495736115,2.01501836234833,1.49999999999997));
#2293=CARTESIAN_POINT('Ctrl Pts',(19.2185796679873,1.53858122557756,1.49999999999996));
#2294=CARTESIAN_POINT('Ctrl Pts',(19.2574818326263,1.05190784329956,1.49999999999995));
#2295=CARTESIAN_POINT('Ctrl Pts',(19.2780980021385,0.56436758346458,1.49999999999995));
#2296=CARTESIAN_POINT('Ctrl Pts',(19.2804920407268,0.0771080971978346,1.49999999999995));
#2297=CARTESIAN_POINT('Ctrl Pts',(19.2829147769072,-0.415992219738168,1.49999999999995));
#2298=CARTESIAN_POINT('Ctrl Pts',(19.2666758907507,-0.908804649661109,1.49999999999995));
#2299=CARTESIAN_POINT('Ctrl Pts',(19.2318912419646,-1.40011829731042,1.49999999999995));
#2300=CARTESIAN_POINT('Ctrl Pts',(19.1964760816704,-1.90033756625491,1.49999999999995));
#2301=CARTESIAN_POINT('Ctrl Pts',(19.1418366862836,-2.39900285025828,1.49999999999996));
#2302=CARTESIAN_POINT('Ctrl Pts',(19.0681470828888,-2.89481952737451,1.49999999999996));
#2303=CARTESIAN_POINT('Ctrl Pts',(19.018098126735,-3.23157133482217,1.49999999999996));
#2304=CARTESIAN_POINT('Ctrl Pts',(18.9592625094633,-3.56700875082776,1.49999999999996));
#2305=CARTESIAN_POINT('Ctrl Pts',(18.8917081125005,-3.90072329891395,1.49999999999996));
#2306=CARTESIAN_POINT('Ctrl Pts',(18.8814206364688,-3.95154279504158,1.49999999999997));
#2307=CARTESIAN_POINT('Ctrl Pts',(18.8709296380786,-4.00232932574573,1.49999999999997));
#2308=CARTESIAN_POINT('Ctrl Pts',(18.8602338339978,-4.0530878001292,1.49999999999998));
#2309=CARTESIAN_POINT('Ctrl Pts',(18.7639247983479,-4.51013616059173,1.50000000000002));
#2310=CARTESIAN_POINT('Ctrl Pts',(18.6510391452514,-4.96474907403058,1.50000000000005));
#2311=CARTESIAN_POINT('Ctrl Pts',(18.5216039092513,-5.41586081541688,1.50000000000007));
#2312=CARTESIAN_POINT('Ctrl Pts',(18.387820256159,-5.88212779634508,1.50000000000009));
#2313=CARTESIAN_POINT('Ctrl Pts',(18.2363561517097,-6.34465414153307,1.50000000000009));
#2314=CARTESIAN_POINT('Ctrl Pts',(18.0672955853942,-6.80224291260654,1.50000000000008));
#2315=CARTESIAN_POINT('Ctrl Pts',(17.8982350190788,-7.25983168368,1.50000000000007));
#2316=CARTESIAN_POINT('Ctrl Pts',(17.7115780846615,-7.71248247436794,1.50000000000005));
#2317=CARTESIAN_POINT('Ctrl Pts',(17.5074624807361,-8.15898380642059,1.50000000000002));
#2318=CARTESIAN_POINT('Ctrl Pts',(17.4189530728009,-8.35259746349637,1.50000000000001));
#2319=CARTESIAN_POINT('Ctrl Pts',(17.3274295214713,-8.54447764450781,1.5));
#2320=CARTESIAN_POINT('Ctrl Pts',(17.2329291312721,-8.73460723587581,1.49999999999999));
#2321=CARTESIAN_POINT('Ctrl Pts',(17.0660521860818,-9.0703544780922,1.49999999999999));
#2322=CARTESIAN_POINT('Ctrl Pts',(16.8898946369734,-9.40064415340405,1.49999999999999));
#2323=CARTESIAN_POINT('Ctrl Pts',(16.7046370012975,-9.72534629939388,1.5));
#2324=CARTESIAN_POINT('Ctrl Pts',(16.5195816644702,-10.0496938750037,1.50000000000001));
#2325=CARTESIAN_POINT('Ctrl Pts',(16.3254457618035,-10.3684663608853,1.50000000000003));
#2326=CARTESIAN_POINT('Ctrl Pts',(16.1223790026477,-10.6814919792933,1.50000000000004));
#2327=CARTESIAN_POINT('Ctrl Pts',(15.9205311570075,-10.9926386532662,1.50000000000006));
#2328=CARTESIAN_POINT('Ctrl Pts',(15.7098589894135,-11.2981074589536,1.50000000000008));
#2329=CARTESIAN_POINT('Ctrl Pts',(15.4904849277591,-11.5976845720792,1.50000000000009));
#2330=CARTESIAN_POINT('Ctrl Pts',(15.4149785536377,-11.7007960402777,1.50000000000009));
#2331=CARTESIAN_POINT('Ctrl Pts',(15.3384411034265,-11.8032091290065,1.5000000000001));
#2332=CARTESIAN_POINT('Ctrl Pts',(15.260877007446,-11.9049137994798,1.5000000000001));
#2333=CARTESIAN_POINT('Ctrl Pts',(15.2388724996398,-11.9337668556144,1.5000000000001));
#2334=CARTESIAN_POINT('Ctrl Pts',(15.21678863592,-11.9625588234047,1.5000000000001));
#2335=CARTESIAN_POINT('Ctrl Pts',(15.1946322145439,-11.9912809731242,1.5000000000001));
#2336=CARTESIAN_POINT('Ctrl Pts',(14.8459074731469,-12.4433451428411,1.50000000000011));
#2337=CARTESIAN_POINT('Ctrl Pts',(14.4787486329512,-12.8787220043884,1.50000000000011));
#2338=CARTESIAN_POINT('Ctrl Pts',(14.0942880253952,-13.2966745548074,1.50000000000011));
#2339=CARTESIAN_POINT('Ctrl Pts',(13.720289302283,-13.7032538430522,1.5000000000001));
#2340=CARTESIAN_POINT('Ctrl Pts',(13.3299172213011,-14.0933442035347,1.50000000000009));
#2341=CARTESIAN_POINT('Ctrl Pts',(12.9242199742077,-14.4662185621108,1.50000000000008));
#2342=CARTESIAN_POINT('Ctrl Pts',(12.5252318508293,-14.8329265978447,1.50000000000007));
#2343=CARTESIAN_POINT('Ctrl Pts',(12.1114208748117,-15.1829834028059,1.50000000000006));
#2344=CARTESIAN_POINT('Ctrl Pts',(11.683795442395,-15.5156491470273,1.50000000000006));
#2345=CARTESIAN_POINT('Ctrl Pts',(11.2673396137929,-15.8396256406008,1.50000000000005));
#2346=CARTESIAN_POINT('Ctrl Pts',(10.8377812781748,-16.1471076996332,1.50000000000005));
#2347=CARTESIAN_POINT('Ctrl Pts',(10.3960675052303,-16.4373656103451,1.50000000000007));
#2348=CARTESIAN_POINT('Ctrl Pts',(10.0792010912879,-16.6455841195226,1.50000000000007));
#2349=CARTESIAN_POINT('Ctrl Pts',(9.75607978503676,-16.8449381223252,1.50000000000009));
#2350=CARTESIAN_POINT('Ctrl Pts',(9.42705964883142,-17.0351429405685,1.50000000000011));
#2351=CARTESIAN_POINT('Ctrl Pts',(9.08298481507374,-17.234050800652,1.50000000000013));
#2352=CARTESIAN_POINT('Ctrl Pts',(8.73362459621933,-17.4223185788879,1.50000000000034));
#2353=CARTESIAN_POINT('Ctrl Pts',(8.37952888611616,-17.5997842178233,1.50000000000068));
#2354=CARTESIAN_POINT('Ctrl Pts',(7.98551762196089,-17.7972547286088,1.50000000000106));
#2355=CARTESIAN_POINT('Ctrl Pts',(7.58564211235018,-17.9813502109965,1.50000000000161));
#2356=CARTESIAN_POINT('Ctrl Pts',(7.18068756111431,-18.1518901247226,1.50000000000223));
#2357=CARTESIAN_POINT('Ctrl Pts',(6.76612534940722,-18.3264761458029,1.50000000000288));
#2358=CARTESIAN_POINT('Ctrl Pts',(6.34624049262357,-18.4868555633698,1.50000000000361));
#2359=CARTESIAN_POINT('Ctrl Pts',(5.92190447608461,-18.6328819690702,1.50000000000435));
#2360=CARTESIAN_POINT('Ctrl Pts',(5.49619063908767,-18.779382522996,1.50000000000509));
#2361=CARTESIAN_POINT('Ctrl Pts',(5.06599707416502,-18.9114366832994,1.50000000000584));
#2362=CARTESIAN_POINT('Ctrl Pts',(4.63222765356358,-19.0289449888369,1.50000000000651));
#2363=CARTESIAN_POINT('Ctrl Pts',(4.20056407142618,-19.1458828219116,1.50000000000717));
#2364=CARTESIAN_POINT('Ctrl Pts',(3.76535968251829,-19.2484157396773,1.50000000000775));
#2365=CARTESIAN_POINT('Ctrl Pts',(3.32752283706995,-19.3364932478387,1.50000000000816));
#2366=CARTESIAN_POINT('Ctrl Pts',(3.10860441434578,-19.3805320019194,1.50000000000837));
#2367=CARTESIAN_POINT('Ctrl Pts',(2.88902811421623,-19.4209576434184,1.50000000000854));
#2368=CARTESIAN_POINT('Ctrl Pts',(2.66890864774366,-19.4577682891505,1.50000000000865));
#2369=CARTESIAN_POINT('Ctrl Pts',(2.55884891450738,-19.4761736120166,1.50000000000871));
#2370=CARTESIAN_POINT('Ctrl Pts',(2.44865339979297,-19.4936752319872,1.50000000000875));
#2371=CARTESIAN_POINT('Ctrl Pts',(2.3383364951874,-19.510273189545,1.50000000000878));
#2372=CARTESIAN_POINT('Ctrl Pts',(2.26121109739977,-19.5218772504429,1.5000000000088));
#2373=CARTESIAN_POINT('Ctrl Pts',(2.18402636773488,-19.5330396258295,1.50000000000881));
#2374=CARTESIAN_POINT('Ctrl Pts',(2.10678723216959,-19.5437603828246,1.50000000000882));
#2375=CARTESIAN_POINT('Ctrl Pts',(2.07354677742618,-19.5483741428713,1.50000000000882));
#2376=CARTESIAN_POINT('Ctrl Pts',(2.04029624300127,-19.5529061127804,1.50000000000882));
#2377=CARTESIAN_POINT('Ctrl Pts',(2.00703603194818,-19.5573562990473,1.50000000000882));
#2378=CARTESIAN_POINT('Ctrl Pts',(1.87515792882354,-19.5750014704052,1.50000000000882));
#2379=CARTESIAN_POINT('Ctrl Pts',(1.74098595919528,-19.5916477348955,1.5000000000002));
#2380=CARTESIAN_POINT('Ctrl Pts',(1.60448237931366,-19.6071739633906,1.50000000000024));
#2381=CARTESIAN_POINT('Ctrl Pts',(1.60448237924891,-19.6071739633979,3.05000000000021));
#2382=CARTESIAN_POINT('Ctrl Pts',(1.60448237924891,-19.607173963398,1.19000000000012));
#2383=CARTESIAN_POINT('Ctrl Pts',(1.74100371777237,-19.5916457149948,3.05000000000019));
#2384=CARTESIAN_POINT('Ctrl Pts',(1.74100371777237,-19.5916457149949,1.1900000000001));
#2385=CARTESIAN_POINT('Ctrl Pts',(1.87519222913851,-19.5749968810539,3.05000000000881));
#2386=CARTESIAN_POINT('Ctrl Pts',(1.87519222913851,-19.574996881054,1.19000000000872));
#2387=CARTESIAN_POINT('Ctrl Pts',(4.58807688283436,-19.2120153590688,3.05000000000883));
#2388=CARTESIAN_POINT('Ctrl Pts',(4.58807688283436,-19.2120153590689,1.19000000000874));
#2389=CARTESIAN_POINT('Ctrl Pts',(7.11075306197508,-18.3741876520258,3.05000000000026));
#2390=CARTESIAN_POINT('Ctrl Pts',(7.11075306197508,-18.3741876520259,1.19000000000017));
#2391=CARTESIAN_POINT('Ctrl Pts',(11.6601095119565,-15.7442285052318,3.04999999999996));
#2392=CARTESIAN_POINT('Ctrl Pts',(11.6601095119565,-15.7442285052319,1.18999999999987));
#2393=CARTESIAN_POINT('Ctrl Pts',(13.6524839897606,-14.0138932156288,3.05000000000016));
#2394=CARTESIAN_POINT('Ctrl Pts',(13.6524839897606,-14.0138932156289,1.19000000000007));
#2395=CARTESIAN_POINT('Ctrl Pts',(16.134178076475,-10.7598118508691,3.05000000000007));
#2396=CARTESIAN_POINT('Ctrl Pts',(16.134178076475,-10.7598118508691,1.18999999999998));
#2397=CARTESIAN_POINT('Ctrl Pts',(16.8915877033015,-9.50620520063893,3.04999999999991));
#2398=CARTESIAN_POINT('Ctrl Pts',(16.8915877033015,-9.506205200639,1.18999999999982));
#2399=CARTESIAN_POINT('Ctrl Pts',(18.1300637771742,-6.7970482030119,3.04999999999998));
#2400=CARTESIAN_POINT('Ctrl Pts',(18.1300637771742,-6.79704820301197,1.18999999999989));
#2401=CARTESIAN_POINT('Ctrl Pts',(18.5945992724414,-5.36842261606289,3.05000000000012));
#2402=CARTESIAN_POINT('Ctrl Pts',(18.5945992724414,-5.36842261606296,1.19000000000003));
#2403=CARTESIAN_POINT('Ctrl Pts',(18.8917081125005,-3.90072329891389,3.04999999999996));
#2404=CARTESIAN_POINT('Ctrl Pts',(18.8917081125005,-3.90072329891396,1.18999999999987));
#2405=CARTESIAN_POINT('Ctrl Pts',(19.3931926543239,-1.42342063956299,3.04999999999996));
#2406=CARTESIAN_POINT('Ctrl Pts',(19.3931926543239,-1.42342063956306,1.18999999999987));
#2407=CARTESIAN_POINT('Ctrl Pts',(19.4172428480431,1.16357171232721,3.04999999999991));
#2408=CARTESIAN_POINT('Ctrl Pts',(19.4172428480431,1.16357171232714,1.18999999999982));
#2409=CARTESIAN_POINT('Ctrl Pts',(18.4459909244822,6.15543625191613,3.05000000000012));
#2410=CARTESIAN_POINT('Ctrl Pts',(18.4459909244822,6.15543625191606,1.19000000000003));
#2411=CARTESIAN_POINT('Ctrl Pts',(17.5036260768684,8.51768508133201,3.04999999999989));
#2412=CARTESIAN_POINT('Ctrl Pts',(17.5036260768684,8.51768508133194,1.1899999999998));
#2413=CARTESIAN_POINT('Ctrl Pts',(14.7719543485558,12.7129539287561,3.05000000000003));
#2414=CARTESIAN_POINT('Ctrl Pts',(14.7719543485558,12.712953928756,1.18999999999994));
#2415=CARTESIAN_POINT('Ctrl Pts',(13.0437955787314,14.526407269813,3.04999999999987));
#2416=CARTESIAN_POINT('Ctrl Pts',(13.0437955787314,14.526407269813,1.18999999999978));
#2417=CARTESIAN_POINT('Ctrl Pts',(9.02200614342597,17.374123505806,3.04999999999994));
#2418=CARTESIAN_POINT('Ctrl Pts',(9.02200614342597,17.3741235058059,1.18999999999985));
#2419=CARTESIAN_POINT('Ctrl Pts',(6.79180619264099,18.4141775189911,3.05));
#2420=CARTESIAN_POINT('Ctrl Pts',(6.79180619264099,18.414177518991,1.18999999999991));
#2421=CARTESIAN_POINT('Ctrl Pts',(2.59685948277852,19.4804017362149,3.04999999999993));
#2422=CARTESIAN_POINT('Ctrl Pts',(2.59685948277852,19.4804017362149,1.18999999999984));
#2423=CARTESIAN_POINT('Ctrl Pts',(0.734691786495247,19.6898813611121,3.05000000000007));
#2424=CARTESIAN_POINT('Ctrl Pts',(0.734691786495247,19.689881361112,1.18999999999998));
#2425=CARTESIAN_POINT('Ctrl Pts',(-1.15201354083102,19.6389536212611,3.05000000000001));
#2426=CARTESIAN_POINT('Ctrl Pts',(-1.15201354083102,19.638953621261,1.18999999999992));
#2427=CARTESIAN_POINT('Ctrl Pts',(14.9826076558,-12.6657612832884,16.2727480508212));
#2428=CARTESIAN_POINT('Ctrl Pts',(14.8456699648241,-12.5432619741885,16.4658120959498));
#2429=CARTESIAN_POINT('Ctrl Pts',(14.6718320685997,-12.3877531340243,16.9787066172535));
#2430=CARTESIAN_POINT('Ctrl Pts',(14.808414374102,-12.5099345263253,17.7304446211372));
#2431=CARTESIAN_POINT('Ctrl Pts',(15.1841889327229,-12.8460883124007,18.1979191203444));
#2432=CARTESIAN_POINT('Ctrl Pts',(15.4815735213532,-13.1121173708937,18.3000026575001));
#2433=CARTESIAN_POINT('Ctrl Pts',(15.6305009607275,-13.245342257311,18.2999999998967));
#2434=CARTESIAN_POINT('Ctrl Pts',(14.8796907410132,-12.6668095620527,16.3526202507034));
#2435=CARTESIAN_POINT('Ctrl Pts',(14.7611547463674,-12.5611701897494,16.555185089468));
#2436=CARTESIAN_POINT('Ctrl Pts',(14.6248049086339,-12.4397015113249,17.063737730725));
#2437=CARTESIAN_POINT('Ctrl Pts',(14.7850030709925,-12.5826114945923,17.7731000019857));
#2438=CARTESIAN_POINT('Ctrl Pts',(15.1557213458141,-12.9131491397525,18.206102139923));
#2439=CARTESIAN_POINT('Ctrl Pts',(15.4419283132534,-13.1683159568231,18.2999731114143));
#2440=CARTESIAN_POINT('Ctrl Pts',(15.5851671016055,-13.296018691095,18.3000000020676));
#2441=CARTESIAN_POINT('Ctrl Pts',(14.7479796275552,-12.6861378686963,16.4733338196349));
#2442=CARTESIAN_POINT('Ctrl Pts',(14.6543839579782,-12.6026667203222,16.682099761523));
#2443=CARTESIAN_POINT('Ctrl Pts',(14.5647609805428,-12.5227262429713,17.175812798617));
#2444=CARTESIAN_POINT('Ctrl Pts',(14.7502158051698,-12.6880768240347,17.8270673829351));
#2445=CARTESIAN_POINT('Ctrl Pts',(15.1113224300847,-13.0100674731665,18.2162975615586));
#2446=CARTESIAN_POINT('Ctrl Pts',(15.3819532943304,-13.2513884438257,18.2999792175039));
#2447=CARTESIAN_POINT('Ctrl Pts',(15.517350306029,-13.3721208460592,18.3000000016083));
#2448=CARTESIAN_POINT('Ctrl Pts',(14.5258241976755,-12.7577683252734,16.7168195449429));
#2449=CARTESIAN_POINT('Ctrl Pts',(14.475792886895,-12.712912502872,16.9252400837728));
#2450=CARTESIAN_POINT('Ctrl Pts',(14.461731105319,-12.7002382682441,17.3760809273533));
#2451=CARTESIAN_POINT('Ctrl Pts',(14.6808107627921,-12.8964034174617,17.9199897950203));
#2452=CARTESIAN_POINT('Ctrl Pts',(15.0193268614212,-13.1995871345609,18.2335464175555));
#2453=CARTESIAN_POINT('Ctrl Pts',(15.2608846570877,-13.4159444296773,18.2999340321519));
#2454=CARTESIAN_POINT('Ctrl Pts',(15.3816125731242,-13.5240778242606,18.3000000049238));
#2455=CARTESIAN_POINT('Ctrl Pts',(14.2925396272024,-12.9046921619091,17.0445169535823));
#2456=CARTESIAN_POINT('Ctrl Pts',(14.2899695764719,-12.9021117107086,17.2338611012011));
#2457=CARTESIAN_POINT('Ctrl Pts',(14.3495852780907,-12.9557076021052,17.6100637427579));
#2458=CARTESIAN_POINT('Ctrl Pts',(14.5890684385318,-13.1724131643328,18.0233272467528));
#2459=CARTESIAN_POINT('Ctrl Pts',(14.8924394454597,-13.4472251268129,18.2523056546884));
#2460=CARTESIAN_POINT('Ctrl Pts',(15.0976605912513,-13.6331820949188,18.299931762764));
#2461=CARTESIAN_POINT('Ctrl Pts',(15.2001754477512,-13.7260764839812,18.3000000050742));
#2462=CARTESIAN_POINT('Ctrl Pts',(14.1244376326866,-13.1535156661526,17.4145455571138));
#2463=CARTESIAN_POINT('Ctrl Pts',(14.156339672118,-13.1827213615588,17.5608969647129));
#2464=CARTESIAN_POINT('Ctrl Pts',(14.2596239812098,-13.2774196697662,17.8353105768864));
#2465=CARTESIAN_POINT('Ctrl Pts',(14.4902707498596,-13.4890765011549,18.1171440986178));
#2466=CARTESIAN_POINT('Ctrl Pts',(14.7458990676576,-13.7237151887546,18.2688358059874));
#2467=CARTESIAN_POINT('Ctrl Pts',(14.9115614757263,-13.8757829109908,18.2999551076329));
#2468=CARTESIAN_POINT('Ctrl Pts',(14.9943248549806,-13.9517568989217,18.300000003338));
#2469=CARTESIAN_POINT('Ctrl Pts',(14.0542852871559,-13.4537420992173,17.7397193527271));
#2470=CARTESIAN_POINT('Ctrl Pts',(14.1010901766006,-13.4969609730795,17.8381625064871));
#2471=CARTESIAN_POINT('Ctrl Pts',(14.2150727934736,-13.6022152868744,18.0157232425469));
#2472=CARTESIAN_POINT('Ctrl Pts',(14.4150565875308,-13.7868884955235,18.1896917694516));
#2473=CARTESIAN_POINT('Ctrl Pts',(14.6184692063618,-13.9747307017863,18.2813627226437));
#2474=CARTESIAN_POINT('Ctrl Pts',(14.7462507829966,-14.0927290515487,18.2999677598947));
#2475=CARTESIAN_POINT('Ctrl Pts',(14.8100967932901,-14.1516884357878,18.300000002394));
#2476=CARTESIAN_POINT('Ctrl Pts',(14.054681030288,-13.6406227065876,17.9004201469924));
#2477=CARTESIAN_POINT('Ctrl Pts',(14.1026079760339,-13.6848033073982,17.9722180007554));
#2478=CARTESIAN_POINT('Ctrl Pts',(14.2109807277889,-13.7846907404737,18.1000402036296));
#2479=CARTESIAN_POINT('Ctrl Pts',(14.3860048168293,-13.9459841639682,18.2228321689134));
#2480=CARTESIAN_POINT('Ctrl Pts',(14.5579764843577,-14.1044531108929,18.2870182464048));
#2481=CARTESIAN_POINT('Ctrl Pts',(14.6645090372568,-14.2026182443894,18.3000032424336));
#2482=CARTESIAN_POINT('Ctrl Pts',(14.7177789073601,-14.251704116129,18.2999999997728));
#2483=CARTESIAN_POINT('Ctrl Pts',(14.070636200367,-13.7507666997485,17.9803028991015));
#2484=CARTESIAN_POINT('Ctrl Pts',(14.1168167082192,-13.7931204647871,18.0383528558302));
#2485=CARTESIAN_POINT('Ctrl Pts',(14.2183293499038,-13.8862212708351,18.1409998048217));
#2486=CARTESIAN_POINT('Ctrl Pts',(14.3767702049943,-14.0315329383817,18.2387951521211));
#2487=CARTESIAN_POINT('Ctrl Pts',(14.5300711684367,-14.1721306302786,18.2897202849028));
#2488=CARTESIAN_POINT('Ctrl Pts',(14.6244631857358,-14.2587008609479,18.3000002085931));
#2489=CARTESIAN_POINT('Ctrl Pts',(14.6716607535881,-14.3019874062108,18.2999999999942));
#2490=UNCERTAINTY_MEASURE_WITH_UNIT(LENGTH_MEASURE(0.01),#2494,
'DISTANCE_ACCURACY_VALUE',
'Maximum model space distance between geometric entities at asserted c
onnectivities');
#2491=UNCERTAINTY_MEASURE_WITH_UNIT(LENGTH_MEASURE(0.01),#2494,
'DISTANCE_ACCURACY_VALUE',
'Maximum model space distance between geometric entities at asserted c
onnectivities');
#2492=(
GEOMETRIC_REPRESENTATION_CONTEXT(3)
GLOBAL_UNCERTAINTY_ASSIGNED_CONTEXT((#2490))
GLOBAL_UNIT_ASSIGNED_CONTEXT((#2494,#2496,#2497))
REPRESENTATION_CONTEXT('','3D')
);
#2493=(
GEOMETRIC_REPRESENTATION_CONTEXT(3)
GLOBAL_UNCERTAINTY_ASSIGNED_CONTEXT((#2491))
GLOBAL_UNIT_ASSIGNED_CONTEXT((#2494,#2496,#2497))
REPRESENTATION_CONTEXT('','3D')
);
#2494=(
LENGTH_UNIT()
NAMED_UNIT(*)
SI_UNIT(.MILLI.,.METRE.)
);
#2495=(
LENGTH_UNIT()
NAMED_UNIT(*)
SI_UNIT($,.METRE.)
);
#2496=(
NAMED_UNIT(*)
PLANE_ANGLE_UNIT()
SI_UNIT($,.RADIAN.)
);
#2497=(
NAMED_UNIT(*)
SI_UNIT($,.STERADIAN.)
SOLID_ANGLE_UNIT()
);
#2498=SHAPE_DEFINITION_REPRESENTATION(#2499,#2500);
#2499=PRODUCT_DEFINITION_SHAPE('',$,#2502);
#2500=SHAPE_REPRESENTATION('',(#255),#2492);
#2501=PRODUCT_DEFINITION_CONTEXT('part definition',#2506,'design');
#2502=PRODUCT_DEFINITION('Filter Insert','Filter Insert v3',#2503,#2501);
#2503=PRODUCT_DEFINITION_FORMATION('',$,#2508);
#2504=PRODUCT_RELATED_PRODUCT_CATEGORY('Filter Insert v3',
'Filter Insert v3',(#2508));
#2505=APPLICATION_PROTOCOL_DEFINITION('international standard',
'automotive_design',2009,#2506);
#2506=APPLICATION_CONTEXT(
'Core Data for Automotive Mechanical Design Process');
#2507=PRODUCT_CONTEXT('part definition',#2506,'mechanical');
#2508=PRODUCT('Filter Insert','Filter Insert v3',$,(#2507));
#2509=PRESENTATION_STYLE_ASSIGNMENT((#2510));
#2510=SURFACE_STYLE_USAGE(.BOTH.,#2511);
#2511=SURFACE_SIDE_STYLE('',(#2512));
#2512=SURFACE_STYLE_FILL_AREA(#2513);
#2513=FILL_AREA_STYLE('Steel - Satin',(#2514));
#2514=FILL_AREA_STYLE_COLOUR('Steel - Satin',#2515);
#2515=COLOUR_RGB('Steel - Satin',0.627450980392157,0.627450980392157,0.627450980392157);
ENDSEC;
END-ISO-10303-21;
```
