## Supplementary Material 4 for "De novo Powered Air-Purifying Respirator Design and Fabrication for Pandemic Response": Hose Insert.step

```
ISO-10303-21;
HEADER;
/* Generated by software containing ST-Developer
 * from STEP Tools, Inc. (www.steptools.com) 
 */

FILE_DESCRIPTION(
/* description */ (''),
/* implementation_level */ '2;1');

FILE_NAME(
/* name */ 'C:/Users/ferro/Desktop/MS PAPR/MS Outlet Insert.step',
/* time_stamp */ '2020-10-05T16:19:39-04:00',
/* author */ (''),
/* organization */ (''),
/* preprocessor_version */ 'ST-DEVELOPER v18.1',
/* originating_system */ 'Autodesk Translation Framework v9.3.0.1241',
/* authorisation */ '');

FILE_SCHEMA (('AUTOMOTIVE_DESIGN { 1 0 10303 214 3 1 1 }'));
ENDSEC;

DATA;
#10=MECHANICAL_DESIGN_GEOMETRIC_PRESENTATION_REPRESENTATION('',(#13),#5263);
#11=SHAPE_REPRESENTATION_RELATIONSHIP('SRR','None',#5269,#12);
#12=ADVANCED_BREP_SHAPE_REPRESENTATION('',(#14),#5262);
#13=STYLED_ITEM('',(#5279),#14);
#14=MANIFOLD_SOLID_BREP('Body1',#583);
#15=CONICAL_SURFACE('',#619,0.0137695734572399,0.0261799387799199);
#16=CONICAL_SURFACE('',#630,0.0113029999999997,0.0111106538975943);
#17=LINE('',#1388,#23);
#18=LINE('',#1858,#24);
#19=LINE('',#2278,#25);
#20=LINE('',#5250,#26);
#21=LINE('',#5257,#27);
#22=LINE('',#5259,#28);
#23=VECTOR('',#676,0.0250075041018693);
#24=VECTOR('',#681,1.);
#25=VECTOR('',#686,0.0137695734572399);
#26=VECTOR('',#709,0.0113029999999997);
#27=VECTOR('',#718,0.017526);
#28=VECTOR('',#721,0.018826);
#29=CYLINDRICAL_SURFACE('',#614,0.0250075041018693);
#30=CYLINDRICAL_SURFACE('',#634,0.017526);
#31=CYLINDRICAL_SURFACE('',#635,0.018826);
#32=TOROIDAL_SURFACE('',#609,0.029507,0.003);
#33=FACE_BOUND('',#80,.T.);
#34=FACE_BOUND('',#84,.T.);
#35=FACE_BOUND('',#87,.T.);
#36=FACE_BOUND('',#110,.T.);
#37=FACE_BOUND('',#114,.T.);
#38=PLANE('',#600);
#39=PLANE('',#607);
#40=PLANE('',#612);
#41=PLANE('',#623);
#42=PLANE('',#628);
#43=PLANE('',#631);
#44=FACE_OUTER_BOUND('',#78,.T.);
#45=FACE_OUTER_BOUND('',#79,.T.);
#46=FACE_OUTER_BOUND('',#81,.T.);
#47=FACE_OUTER_BOUND('',#82,.T.);
#48=FACE_OUTER_BOUND('',#83,.T.);
#49=FACE_OUTER_BOUND('',#85,.T.);
#50=FACE_OUTER_BOUND('',#86,.T.);
#51=FACE_OUTER_BOUND('',#88,.T.);
#52=FACE_OUTER_BOUND('',#89,.T.);
#53=FACE_OUTER_BOUND('',#90,.T.);
#54=FACE_OUTER_BOUND('',#91,.T.);
#55=FACE_OUTER_BOUND('',#92,.T.);
#56=FACE_OUTER_BOUND('',#93,.T.);
#57=FACE_OUTER_BOUND('',#94,.T.);
#58=FACE_OUTER_BOUND('',#95,.T.);
#59=FACE_OUTER_BOUND('',#96,.T.);
#60=FACE_OUTER_BOUND('',#97,.T.);
#61=FACE_OUTER_BOUND('',#98,.T.);
#62=FACE_OUTER_BOUND('',#99,.T.);
#63=FACE_OUTER_BOUND('',#100,.T.);
#64=FACE_OUTER_BOUND('',#101,.T.);
#65=FACE_OUTER_BOUND('',#102,.T.);
#66=FACE_OUTER_BOUND('',#103,.T.);
#67=FACE_OUTER_BOUND('',#104,.T.);
#68=FACE_OUTER_BOUND('',#105,.T.);
#69=FACE_OUTER_BOUND('',#106,.T.);
#70=FACE_OUTER_BOUND('',#107,.T.);
#71=FACE_OUTER_BOUND('',#108,.T.);
#72=FACE_OUTER_BOUND('',#109,.T.);
#73=FACE_OUTER_BOUND('',#111,.T.);
#74=FACE_OUTER_BOUND('',#112,.T.);
#75=FACE_OUTER_BOUND('',#113,.T.);
#76=FACE_OUTER_BOUND('',#115,.T.);
#77=FACE_OUTER_BOUND('',#116,.T.);
#78=EDGE_LOOP('',(#349,#350,#351,#352,#353,#354,#355,#356));
#79=EDGE_LOOP('',(#357));
#80=EDGE_LOOP('',(#358));
#81=EDGE_LOOP('',(#359,#360,#361,#362,#363,#364));
#82=EDGE_LOOP('',(#365,#366,#367,#368));
#83=EDGE_LOOP('',(#369));
#84=EDGE_LOOP('',(#370,#371,#372,#373));
#85=EDGE_LOOP('',(#374,#375,#376,#377));
#86=EDGE_LOOP('',(#378));
#87=EDGE_LOOP('',(#379));
#88=EDGE_LOOP('',(#380,#381,#382,#383));
#89=EDGE_LOOP('',(#384,#385,#386,#387,#388));
#90=EDGE_LOOP('',(#389,#390,#391,#392,#393));
#91=EDGE_LOOP('',(#394,#395,#396,#397,#398,#399,#400));
#92=EDGE_LOOP('',(#401,#402,#403,#404,#405,#406,#407));
#93=EDGE_LOOP('',(#408,#409,#410));
#94=EDGE_LOOP('',(#411,#412,#413));
#95=EDGE_LOOP('',(#414,#415,#416,#417));
#96=EDGE_LOOP('',(#418,#419,#420,#421,#422,#423,#424));
#97=EDGE_LOOP('',(#425,#426,#427,#428,#429,#430,#431,#432));
#98=EDGE_LOOP('',(#433,#434,#435,#436,#437,#438,#439,#440,#441,#442,#443,
#444,#445,#446,#447,#448));
#99=EDGE_LOOP('',(#449,#450,#451,#452,#453,#454,#455,#456,#457,#458,#459,
#460,#461));
#100=EDGE_LOOP('',(#462,#463,#464,#465,#466));
#101=EDGE_LOOP('',(#467,#468,#469,#470,#471));
#102=EDGE_LOOP('',(#472,#473,#474,#475));
#103=EDGE_LOOP('',(#476,#477,#478,#479,#480,#481));
#104=EDGE_LOOP('',(#482,#483,#484,#485,#486));
#105=EDGE_LOOP('',(#487,#488,#489));
#106=EDGE_LOOP('',(#490,#491,#492,#493));
#107=EDGE_LOOP('',(#494,#495,#496,#497));
#108=EDGE_LOOP('',(#498,#499,#500,#501));
#109=EDGE_LOOP('',(#502));
#110=EDGE_LOOP('',(#503));
#111=EDGE_LOOP('',(#504,#505,#506,#507,#508));
#112=EDGE_LOOP('',(#509,#510,#511,#512,#513,#514));
#113=EDGE_LOOP('',(#515));
#114=EDGE_LOOP('',(#516));
#115=EDGE_LOOP('',(#517,#518,#519,#520));
#116=EDGE_LOOP('',(#521,#522,#523,#524,#525,#526));
#117=CIRCLE('',#599,0.00100006324269968);
#118=CIRCLE('',#601,0.017526);
#119=CIRCLE('',#602,0.0142);
#120=CIRCLE('',#605,0.00937710402798538);
#121=CIRCLE('',#606,0.0129437660118122);
#122=CIRCLE('',#608,0.029507);
#123=CIRCLE('',#610,0.032507);
#124=CIRCLE('',#611,0.003);
#125=CIRCLE('',#613,0.0250075041018693);
#126=CIRCLE('',#615,0.0250075041018693);
#127=CIRCLE('',#617,9.72869318442707);
#128=CIRCLE('',#624,0.018826);
#129=CIRCLE('',#625,0.018826);
#130=CIRCLE('',#629,0.0113029999999997);
#131=CIRCLE('',#632,0.018826);
#132=CIRCLE('',#633,0.017526);
#133=B_SPLINE_CURVE_WITH_KNOTS('',3,(#897,#898,#899,#900,#901,#902,#903,
#904,#905,#906,#907,#908,#909,#910,#911,#912,#913,#914,#915,#916,#917,#918,
#919,#920,#921,#922,#923,#924,#925,#926,#927,#928,#929,#930,#931,#932,#933,
#934,#935,#936,#937,#938),.UNSPECIFIED.,.F.,.F.,(4,2,2,2,2,2,2,2,2,2,2,
2,2,2,2,2,2,2,2,2,4),(-10.1267016063352,-9.75788407919485,-9.27643777019166,
-8.63380318053889,-7.88381872675819,-7.12910550020722,-6.8665782689324,
-6.12873989097144,-5.94580582759464,-5.57742201138532,-5.06254041064299,
-4.70191474558424,-4.34623013407789,-3.68241903949079,-3.32318722993684,
-2.64636400663218,-2.28101025120713,-1.56894282387558,-1.21081467353981,
-0.588276068980393,-1.00000000990974E-6),.UNSPECIFIED.);
#134=B_SPLINE_CURVE_WITH_KNOTS('',3,(#942,#943,#944,#945,#946,#947,#948,
#949,#950,#951,#952,#953,#954,#955,#956,#957),.UNSPECIFIED.,.F.,.F.,(4,
3,3,3,3,4),(0.,0.25,0.46329058323313,0.5,0.862661620166395,0.999999999698629),
 .UNSPECIFIED.);
#135=B_SPLINE_CURVE_WITH_KNOTS('',3,(#959,#960,#961,#962,#963,#964,#965,
#966,#967,#968),.UNSPECIFIED.,.F.,.F.,(4,3,3,4),(7.69135839119188E-8,0.25,
0.5,1.),.UNSPECIFIED.);
#136=B_SPLINE_CURVE_WITH_KNOTS('',3,(#970,#971,#972,#973,#974,#975,#976,
#977,#978,#979,#980,#981,#982,#983,#984,#985,#986,#987,#988,#989,#990,#991,
#992,#993,#994,#995,#996,#997,#998,#999,#1000,#1001,#1002,#1003,#1004,#1005,
#1006,#1007,#1008,#1009,#1010,#1011,#1012,#1013,#1014,#1015,#1016,#1017,
#1018,#1019,#1020,#1021,#1022,#1023,#1024,#1025,#1026,#1027,#1028,#1029,
#1030,#1031,#1032,#1033,#1034,#1035,#1036,#1037,#1038,#1039,#1040,#1041,
#1042,#1043,#1044,#1045,#1046,#1047,#1048,#1049,#1050,#1051,#1052,#1053,
#1054),.UNSPECIFIED.,.F.,.F.,(4,3,3,3,3,3,3,3,3,3,3,3,3,3,3,3,3,3,3,3,3,
3,3,3,3,3,3,3,4),(1.16963913491522E-10,0.0583861305667815,0.0625,0.125,
0.145192432098945,0.1875,0.231147168498995,0.25,0.3125,0.316527775914055,
0.375,0.401509197259494,0.422339546293324,0.4375,0.486287594896093,0.5,
0.5625,0.571036705714439,0.625,0.655922806520856,0.6875,0.741135796751589,
0.75,0.8125,0.826854450028835,0.875,0.913319649690838,0.9375,1.),
 .UNSPECIFIED.);
#137=B_SPLINE_CURVE_WITH_KNOTS('',3,(#1056,#1057,#1058,#1059),
 .UNSPECIFIED.,.F.,.F.,(4,4),(0.,0.999999044850369),.UNSPECIFIED.);
#138=B_SPLINE_CURVE_WITH_KNOTS('',3,(#1108,#1109,#1110,#1111,#1112,#1113,
#1114,#1115,#1116,#1117,#1118,#1119,#1120),.UNSPECIFIED.,.F.,.F.,(4,3,3,
3,4),(0.,0.20716346893467,0.5,0.603598480861528,0.999999863136496),
 .UNSPECIFIED.);
#139=B_SPLINE_CURVE_WITH_KNOTS('',3,(#1122,#1123,#1124,#1125,#1126,#1127,
#1128,#1129,#1130,#1131,#1132,#1133,#1134,#1135,#1136,#1137,#1138,#1139,
#1140,#1141,#1142,#1143),.UNSPECIFIED.,.F.,.F.,(4,3,3,3,3,3,3,4),(6.88370663669876E-8,
0.219135861436517,0.25,0.4855277755444,0.5,0.75,0.7519388950853,1.),
 .UNSPECIFIED.);
#140=B_SPLINE_CURVE_WITH_KNOTS('',3,(#1147,#1148,#1149,#1150,#1151,#1152,
#1153),.UNSPECIFIED.,.F.,.F.,(4,1,1,1,4),(0.,0.25,0.5,0.75,1.),
 .UNSPECIFIED.);
#141=B_SPLINE_CURVE_WITH_KNOTS('',3,(#1155,#1156,#1157,#1158,#1159,#1160,
#1161),.UNSPECIFIED.,.F.,.F.,(4,1,1,1,4),(0.,0.25,0.5,0.75,1.),
 .UNSPECIFIED.);
#142=B_SPLINE_CURVE_WITH_KNOTS('',3,(#1215,#1216,#1217,#1218,#1219,#1220,
#1221,#1222,#1223,#1224,#1225,#1226,#1227,#1228,#1229,#1230,#1231,#1232,
#1233,#1234,#1235,#1236,#1237,#1238,#1239,#1240,#1241,#1242,#1243,#1244,
#1245,#1246,#1247,#1248,#1249,#1250,#1251,#1252,#1253,#1254,#1255,#1256,
#1257,#1258,#1259,#1260,#1261,#1262,#1263,#1264,#1265,#1266,#1267,#1268,
#1269,#1270,#1271,#1272,#1273,#1274,#1275,#1276,#1277,#1278,#1279,#1280),
 .UNSPECIFIED.,.F.,.F.,(4,2,2,2,2,2,2,2,2,2,2,2,2,2,2,2,2,2,2,2,2,2,2,2,
2,2,2,2,2,2,2,2,4),(0.00100696398809423,0.156002491834179,0.238392476424109,
0.283304927215802,0.323632015989262,0.376282374973622,0.5080509442885,0.598123444279945,
0.791327841736635,0.902190894403908,0.958165669881243,0.998765611839985,
1.04342655692768,1.15548150132835,1.24748280484904,1.31952013900875,1.40874465822148,
1.450518218924,1.48421098804733,1.52314015535271,1.59825289738601,1.7083888310682,
1.82901014107785,1.85932926381733,1.87980842078271,1.90448581088429,1.95531772009048,
2.03548442735393,2.15072784966272,2.35581741355929,2.45381024616807,2.54817123024833,
2.65666075890353),.UNSPECIFIED.);
#143=B_SPLINE_CURVE_WITH_KNOTS('',3,(#1284,#1285,#1286,#1287,#1288,#1289,
#1290,#1291,#1292,#1293,#1294,#1295,#1296,#1297,#1298,#1299,#1300,#1301,
#1302,#1303,#1304,#1305,#1306,#1307,#1308,#1309,#1310,#1311,#1312,#1313,
#1314,#1315,#1316,#1317),.UNSPECIFIED.,.F.,.F.,(4,3,3,3,3,3,3,3,3,3,3,4),
(0.,0.108383405019734,0.25,0.256981541523595,0.375,0.40558799456174,0.5,
0.554182486243014,0.702749073507317,0.75,0.851448803024347,1.),
 .UNSPECIFIED.);
#144=B_SPLINE_CURVE_WITH_KNOTS('',3,(#1324,#1325,#1326,#1327,#1328,#1329,
#1330,#1331,#1332,#1333,#1334,#1335,#1336,#1337),.UNSPECIFIED.,.F.,.F.,
(4,2,2,2,2,2,4),(1.43654369282816E-5,0.353488041016023,0.777282149650604,
1.6188375695756,2.25207279189769,2.70891975186096,3.17412880065576),
 .UNSPECIFIED.);
#145=B_SPLINE_CURVE_WITH_KNOTS('',3,(#1339,#1340,#1341,#1342,#1343,#1344,
#1345,#1346,#1347,#1348,#1349,#1350),.UNSPECIFIED.,.F.,.F.,(4,2,2,2,2,4),
(4.1395427026878E-5,0.49024060298463,0.980261211472883,1.78437929322741,
2.329084932069,2.87167329011123),.UNSPECIFIED.);
#146=B_SPLINE_CURVE_WITH_KNOTS('',3,(#1352,#1353,#1354,#1355,#1356,#1357,
#1358,#1359,#1360,#1361),.UNSPECIFIED.,.F.,.F.,(4,2,2,2,4),(2.54153518645493E-5,
0.324934228159164,0.560648497244737,0.848637931529002,1.13623027660254),
 .UNSPECIFIED.);
#147=B_SPLINE_CURVE_WITH_KNOTS('',3,(#1362,#1363,#1364,#1365,#1366,#1367,
#1368,#1369,#1370,#1371,#1372,#1373,#1374,#1375,#1376,#1377),
 .UNSPECIFIED.,.F.,.F.,(4,2,2,2,2,2,2,4),(0.000520941167714028,0.559799492094596,
1.11120122870061,1.69704168228356,2.14561745610015,2.72603934965643,3.11614023591603,
3.65469454235102),.UNSPECIFIED.);
#148=B_SPLINE_CURVE_WITH_KNOTS('',3,(#1490,#1491,#1492,#1493,#1494,#1495,
#1496,#1497,#1498,#1499,#1500,#1501,#1502,#1503,#1504,#1505,#1506,#1507,
#1508,#1509,#1510,#1511),.UNSPECIFIED.,.F.,.F.,(4,3,3,3,3,3,3,4),(0.,0.106542325982924,
0.329868459567484,0.5,0.553295105784742,0.75,0.776644420947816,1.),
 .UNSPECIFIED.);
#149=B_SPLINE_CURVE_WITH_KNOTS('',3,(#1513,#1514,#1515,#1516,#1517,#1518,
#1519,#1520,#1521,#1522,#1523,#1524,#1525,#1526,#1527,#1528,#1529,#1530,
#1531,#1532,#1533,#1534,#1535,#1536,#1537),.UNSPECIFIED.,.F.,.F.,(4,3,3,
3,3,3,3,3,4),(1.07675096445552E-7,0.25,0.375,0.4375,0.5,0.5625,0.625,0.75,
1.),.UNSPECIFIED.);
#150=B_SPLINE_CURVE_WITH_KNOTS('',3,(#1578,#1579,#1580,#1581,#1582,#1583,
#1584,#1585,#1586,#1587,#1588,#1589,#1590,#1591,#1592,#1593,#1594,#1595,
#1596,#1597,#1598,#1599,#1600,#1601,#1602,#1603,#1604,#1605,#1606,#1607,
#1608,#1609,#1610,#1611,#1612,#1613,#1614,#1615,#1616,#1617,#1618,#1619,
#1620),.UNSPECIFIED.,.F.,.F.,(4,3,3,3,3,3,3,3,3,3,3,3,3,3,4),(4.89461872904661E-7,
0.125,0.141757294996828,0.25,0.284796823070319,0.375,0.427834013022493,
0.5,0.570883537562562,0.625,0.713912283130839,0.75,0.856963838861678,0.875,
1.),.UNSPECIFIED.);
#151=B_SPLINE_CURVE_WITH_KNOTS('',3,(#1621,#1622,#1623,#1624,#1625,#1626,
#1627),.UNSPECIFIED.,.F.,.F.,(4,1,1,1,4),(0.,0.25,0.5,0.75,1.),
 .UNSPECIFIED.);
#152=B_SPLINE_CURVE_WITH_KNOTS('',3,(#1763,#1764,#1765,#1766,#1767,#1768,
#1769,#1770,#1771,#1772,#1773,#1774,#1775,#1776,#1777,#1778,#1779,#1780,
#1781,#1782,#1783),.UNSPECIFIED.,.F.,.F.,(4,1,1,1,1,1,1,1,1,1,1,1,1,1,1,
1,1,1,4),(0.,0.12499998824276,0.249999976485521,0.312499970606901,0.374999964728282,
0.437499958849662,0.468749955910352,0.484374954440697,0.499999952971042,
0.515624951501387,0.531249950031732,0.562499947092422,0.624999941213803,
0.687499935335183,0.749999929456563,0.781249926517253,0.812499923577943,
0.874999917699324,0.999999905942084),.UNSPECIFIED.);
#153=B_SPLINE_CURVE_WITH_KNOTS('',3,(#1785,#1786,#1787,#1788,#1789,#1790,
#1791,#1792,#1793,#1794,#1795,#1796,#1797,#1798,#1799,#1800,#1801,#1802,
#1803,#1804,#1805,#1806,#1807,#1808,#1809,#1810,#1811,#1812,#1813,#1814,
#1815,#1816,#1817,#1818,#1819,#1820,#1821,#1822,#1823,#1824,#1825,#1826,
#1827,#1828,#1829,#1830,#1831,#1832,#1833,#1834,#1835,#1836,#1837,#1838,
#1839,#1840,#1841,#1842),.UNSPECIFIED.,.F.,.F.,(4,3,3,3,3,3,3,3,3,3,3,3,
3,3,3,3,3,3,3,4),(0.,0.00387773789221866,0.125,0.202880377302785,0.25,0.402260992338442,
0.443317996169221,0.472042550933085,0.484375,0.5,0.515625,0.53125,0.5625,
0.590576495021441,0.625,0.6875,0.75,0.782756496050696,0.875,1.),
 .UNSPECIFIED.);
#154=B_SPLINE_CURVE_WITH_KNOTS('',3,(#1844,#1845,#1846,#1847,#1848,#1849,
#1850,#1851,#1852,#1853,#1854,#1855,#1856),.UNSPECIFIED.,.F.,.F.,(4,3,3,
3,4),(8.25250687613584E-9,0.440055682133803,0.5,0.951420265919471,0.999999999895382),
 .UNSPECIFIED.);
#155=B_SPLINE_CURVE_WITH_KNOTS('',3,(#1859,#1860,#1861,#1862,#1863,#1864,
#1865,#1866,#1867,#1868,#1869,#1870,#1871,#1872,#1873,#1874,#1875,#1876,
#1877,#1878,#1879,#1880,#1881,#1882,#1883,#1884,#1885,#1886),
 .UNSPECIFIED.,.F.,.F.,(4,1,1,1,1,1,1,1,1,1,1,1,1,1,1,1,1,1,1,1,1,1,1,1,
1,4),(0.,0.125,0.25,0.3125,0.375,0.4375,0.46875,0.484375,0.5,0.515625,0.53125,
0.5625,0.625,0.6875,0.71875,0.734375,0.7421875,0.75,0.7578125,0.765625,
0.78125,0.8125,0.84375,0.875,0.9375,1.),.UNSPECIFIED.);
#156=B_SPLINE_CURVE_WITH_KNOTS('',3,(#1947,#1948,#1949,#1950,#1951,#1952,
#1953,#1954,#1955,#1956,#1957,#1958,#1959,#1960,#1961,#1962,#1963,#1964,
#1965,#1966,#1967,#1968,#1969,#1970,#1971,#1972,#1973,#1974,#1975,#1976,
#1977,#1978,#1979,#1980),.UNSPECIFIED.,.F.,.F.,(4,1,1,1,1,1,1,1,1,1,1,1,
1,1,1,1,1,1,1,1,1,1,1,1,1,1,1,1,1,1,1,4),(2.96933260719682E-9,0.0625,0.125,
0.15625,0.1875,0.21875,0.234375,0.2421875,0.25,0.2578125,0.265625,0.28125,
0.3125,0.34375,0.375,0.40625,0.4375,0.453125,0.46875,0.484375,0.4921875,
0.5,0.5078125,0.515625,0.53125,0.5625,0.59375,0.625,0.6875,0.75,0.875,1.),
 .UNSPECIFIED.);
#157=B_SPLINE_CURVE_WITH_KNOTS('',3,(#1982,#1983,#1984,#1985,#1986,#1987,
#1988,#1989,#1990,#1991,#1992,#1993,#1994),.UNSPECIFIED.,.F.,.F.,(4,3,3,
3,4),(3.4824717221443E-12,0.280522627753126,0.427634864562078,0.713675810688654,
1.),.UNSPECIFIED.);
#158=B_SPLINE_CURVE_WITH_KNOTS('',3,(#1996,#1997,#1998,#1999,#2000,#2001,
#2002),.UNSPECIFIED.,.F.,.F.,(4,1,1,1,4),(0.,0.25,0.5,0.75,0.999999999307586),
 .UNSPECIFIED.);
#159=B_SPLINE_CURVE_WITH_KNOTS('',3,(#2003,#2004,#2005,#2006,#2007,#2008,
#2009,#2010,#2011,#2012,#2013,#2014,#2015,#2016,#2017,#2018,#2019,#2020,
#2021,#2022,#2023,#2024,#2025,#2026,#2027,#2028,#2029,#2030,#2031,#2032,
#2033,#2034,#2035,#2036,#2037,#2038,#2039),.UNSPECIFIED.,.F.,.F.,(4,3,3,
3,3,3,3,3,3,3,3,3,4),(0.,0.0173565373967511,0.249999993368676,0.374999990053014,
0.411260045958511,0.437499988395183,0.499999986737352,0.560618361094823,
0.562499985079521,0.62499998342169,0.749999980106028,0.874999976790366,
0.999999973474704),.UNSPECIFIED.);
#160=B_SPLINE_CURVE_WITH_KNOTS('',3,(#2162,#2163,#2164,#2165),
 .UNSPECIFIED.,.F.,.F.,(4,4),(0.,0.999999498878487),.UNSPECIFIED.);
#161=B_SPLINE_CURVE_WITH_KNOTS('',3,(#2167,#2168,#2169,#2170,#2171,#2172,
#2173,#2174,#2175,#2176,#2177,#2178,#2179,#2180,#2181,#2182,#2183,#2184,
#2185,#2186,#2187,#2188,#2189,#2190,#2191,#2192,#2193,#2194),
 .UNSPECIFIED.,.F.,.F.,(4,3,3,3,3,3,3,3,3,4),(0.,0.00389942180301537,0.203662825799645,
0.25,0.403493042145427,0.5,0.60323896045556,0.75,0.803064439127509,1.),
 .UNSPECIFIED.);
#162=B_SPLINE_CURVE_WITH_KNOTS('',3,(#2195,#2196,#2197,#2198),
 .UNSPECIFIED.,.F.,.F.,(4,4),(0.,1.),.UNSPECIFIED.);
#163=B_SPLINE_CURVE_WITH_KNOTS('',3,(#2240,#2241,#2242,#2243,#2244,#2245,
#2246,#2247,#2248,#2249,#2250,#2251,#2252,#2253,#2254,#2255,#2256,#2257,
#2258,#2259,#2260,#2261),.UNSPECIFIED.,.F.,.F.,(4,3,3,3,3,3,3,4),(0.,0.0472176371352313,
0.25,0.428246433810792,0.5,0.714233400095579,0.75,1.),.UNSPECIFIED.);
#164=B_SPLINE_CURVE_WITH_KNOTS('',3,(#2263,#2264,#2265,#2266,#2267,#2268,
#2269),.UNSPECIFIED.,.F.,.F.,(4,3,4),(3.78472318594806E-7,0.244773918939629,
0.99999943189851),.UNSPECIFIED.);
#165=B_SPLINE_CURVE_WITH_KNOTS('',3,(#2270,#2271,#2272,#2273,#2274,#2275,
#2276),.UNSPECIFIED.,.F.,.F.,(4,1,1,1,4),(2.79668312656184E-8,0.25,0.5,
0.75,1.),.UNSPECIFIED.);
#166=B_SPLINE_CURVE_WITH_KNOTS('',3,(#2588,#2589,#2590,#2591,#2592,#2593,
#2594,#2595,#2596,#2597,#2598,#2599,#2600,#2601,#2602,#2603,#2604,#2605,
#2606,#2607,#2608,#2609,#2610,#2611,#2612,#2613,#2614,#2615,#2616,#2617,
#2618,#2619,#2620,#2621,#2622,#2623,#2624,#2625,#2626,#2627,#2628,#2629,
#2630,#2631,#2632,#2633,#2634,#2635,#2636,#2637,#2638,#2639,#2640,#2641,
#2642,#2643,#2644,#2645,#2646,#2647,#2648,#2649,#2650,#2651,#2652,#2653,
#2654,#2655,#2656,#2657,#2658,#2659,#2660,#2661,#2662,#2663,#2664,#2665,
#2666,#2667,#2668,#2669,#2670,#2671,#2672,#2673,#2674,#2675,#2676,#2677,
#2678,#2679,#2680,#2681,#2682,#2683,#2684,#2685,#2686,#2687,#2688,#2689,
#2690,#2691,#2692,#2693,#2694,#2695,#2696,#2697,#2698,#2699,#2700,#2701,
#2702,#2703,#2704,#2705,#2706,#2707,#2708,#2709,#2710,#2711,#2712,#2713,
#2714,#2715,#2716,#2717,#2718,#2719,#2720,#2721,#2722,#2723),
 .UNSPECIFIED.,.F.,.F.,(4,3,3,3,3,3,3,3,3,3,3,3,3,3,3,3,3,3,3,3,3,3,3,3,
3,3,3,3,3,3,3,3,3,3,3,3,3,3,3,3,3,3,3,3,3,4),(0.,0.00317692161980811,0.03125,
0.0355521681812232,0.0625,0.0679282565536968,0.09375,0.100303636805281,
0.125,0.132679299946984,0.15625,0.165054826098863,0.1875,0.19743029529955,
0.21875,0.229805682325269,0.25,0.26218098454,0.28125,0.294556212676609,
0.3125,0.326931385018091,0.34375,0.359306524774433,0.375,0.391681660400226,
0.40625,0.424056819708369,0.4375,0.456432028620759,0.46875,0.488807307476193,
0.5,0.521182668855228,0.53125,0.553558115725952,0.5625,0.58593364045466,
0.59375,0.61830922497424,0.625,0.650684842212139,0.65625,0.683060459082292,
0.6875,0.710649656377675),.UNSPECIFIED.);
#167=B_SPLINE_CURVE_WITH_KNOTS('',3,(#2725,#2726,#2727,#2728,#2729,#2730,
#2731,#2732,#2733,#2734,#2735,#2736,#2737,#2738,#2739,#2740,#2741,#2742,
#2743,#2744,#2745,#2746,#2747,#2748,#2749,#2750,#2751,#2752,#2753,#2754,
#2755,#2756,#2757,#2758,#2759,#2760,#2761,#2762,#2763,#2764,#2765,#2766,
#2767,#2768,#2769,#2770,#2771,#2772,#2773,#2774,#2775,#2776,#2777,#2778,
#2779,#2780,#2781,#2782),.UNSPECIFIED.,.F.,.F.,(4,3,3,3,3,3,3,3,3,3,3,3,
3,3,3,3,3,3,3,4),(0.710649656377675,0.715436041279968,0.71875,0.747811559829813,
0.75,0.780187000485436,0.78125,0.8125,0.812562374151533,0.84375,0.844937744053121,
0.875,0.877313157980311,0.90625,0.909688754276996,0.9375,0.942063902840916,
0.96875,0.974440720524416,1.),.UNSPECIFIED.);
#168=B_SPLINE_CURVE_WITH_KNOTS('',3,(#2784,#2785,#2786,#2787,#2788,#2789,
#2790,#2791,#2792,#2793,#2794,#2795,#2796,#2797,#2798,#2799,#2800,#2801,
#2802,#2803,#2804,#2805,#2806,#2807,#2808,#2809,#2810,#2811,#2812,#2813,
#2814,#2815,#2816,#2817,#2818,#2819,#2820),.UNSPECIFIED.,.F.,.F.,(4,3,3,
3,3,3,3,3,3,3,3,3,4),(0.,0.0419423760033501,0.241199083342406,0.25,0.375,
0.440453637619028,0.5,0.625,0.63971031608872,0.75,0.838971091567491,0.875,
1.),.UNSPECIFIED.);
#169=B_SPLINE_CURVE_WITH_KNOTS('',3,(#2822,#2823,#2824,#2825,#2826,#2827,
#2828,#2829,#2830,#2831),.UNSPECIFIED.,.F.,.F.,(4,3,3,4),(0.,0.027462593852434,
0.125,0.136590560711306),.UNSPECIFIED.);
#170=B_SPLINE_CURVE_WITH_KNOTS('',3,(#2833,#2834,#2835,#2836,#2837,#2838,
#2839,#2840,#2841,#2842,#2843,#2844,#2845,#2846,#2847,#2848,#2849,#2850,
#2851,#2852,#2853,#2854,#2855,#2856,#2857,#2858,#2859,#2860),
 .UNSPECIFIED.,.F.,.F.,(4,3,3,3,3,3,3,3,3,4),(0.136590560711306,0.170615338195696,
0.25,0.313771612388315,0.375,0.456922730029735,0.5,0.600077714955421,0.625,
0.721169248146686),.UNSPECIFIED.);
#171=B_SPLINE_CURVE_WITH_KNOTS('',3,(#2862,#2863,#2864,#2865,#2866,#2867,
#2868,#2869,#2870,#2871,#2872,#2873,#2874,#2875,#2876,#2877),
 .UNSPECIFIED.,.F.,.F.,(4,3,3,3,3,4),(0.721169248146686,0.743232593858989,
0.75,0.875,0.886384881786556,1.),.UNSPECIFIED.);
#172=B_SPLINE_CURVE_WITH_KNOTS('',3,(#2879,#2880,#2881,#2882,#2883,#2884,
#2885,#2886,#2887,#2888,#2889,#2890,#2891,#2892,#2893,#2894,#2895,#2896,
#2897,#2898,#2899,#2900,#2901,#2902,#2903,#2904,#2905,#2906,#2907,#2908,
#2909,#2910,#2911,#2912,#2913,#2914,#2915,#2916,#2917,#2918,#2919,#2920,
#2921,#2922,#2923,#2924,#2925,#2926,#2927,#2928,#2929,#2930,#2931,#2932,
#2933,#2934,#2935,#2936,#2937,#2938,#2939,#2940,#2941,#2942,#2943,#2944,
#2945,#2946,#2947,#2948,#2949,#2950,#2951),.UNSPECIFIED.,.F.,.F.,(4,3,3,
3,3,3,3,3,3,3,3,3,3,3,3,3,3,3,3,3,3,3,3,3,4),(0.,0.00759185787168984,0.03125,
0.0443865453372717,0.0625,0.0811821747927473,0.09375,0.117977120750219,
0.125,0.1547721846295,0.15625,0.1875,0.191566381502151,0.21875,0.228361733795962,
0.25,0.265156657576388,0.28125,0.301951446766948,0.3125,0.338746874712377,
0.34375,0.375,0.375541330575427,0.40625),.UNSPECIFIED.);
#173=B_SPLINE_CURVE_WITH_KNOTS('',3,(#2953,#2954,#2955,#2956,#2957,#2958,
#2959,#2960,#2961,#2962,#2963,#2964,#2965,#2966,#2967,#2968,#2969,#2970,
#2971,#2972,#2973,#2974,#2975,#2976,#2977,#2978,#2979,#2980),
 .UNSPECIFIED.,.F.,.F.,(4,3,3,3,3,3,3,3,3,4),(0.40625,0.412335989299397,
0.4375,0.449131351656959,0.46875,0.485926057193376,0.5,0.522721121417185,
0.53125,0.553414647665691),.UNSPECIFIED.);
#174=B_SPLINE_CURVE_WITH_KNOTS('',3,(#2981,#2982,#2983,#2984,#2985,#2986,
#2987,#2988,#2989,#2990,#2991,#2992,#2993,#2994,#2995,#2996,#2997,#2998,
#2999,#3000,#3001,#3002,#3003,#3004,#3005,#3006,#3007,#3008,#3009,#3010,
#3011,#3012,#3013,#3014,#3015,#3016,#3017,#3018,#3019,#3020,#3021,#3022,
#3023,#3024,#3025,#3026,#3027,#3028,#3029,#3030,#3031,#3032,#3033,#3034,
#3035,#3036,#3037,#3038,#3039,#3040,#3041,#3042,#3043,#3044,#3045,#3046,
#3047,#3048,#3049,#3050,#3051,#3052,#3053,#3054,#3055,#3056,#3057,#3058,
#3059,#3060,#3061,#3062),.UNSPECIFIED.,.F.,.F.,(4,3,3,3,3,3,3,3,3,3,3,3,
3,3,3,3,3,3,3,3,3,3,3,3,3,3,3,4),(0.553414647665691,0.559516422624322,0.5625,
0.59375,0.596310555401329,0.625,0.633105705185669,0.65625,0.669900842322837,
0.6875,0.706695523020052,0.71875,0.74349085385735,0.75,0.780285732894053,
0.78125,0.8125,0.817080015488834,0.84375,0.853875363488566,0.875,0.890670372045575,
0.90625,0.927464929786982,0.9375,0.964260700156159,0.96875,1.),
 .UNSPECIFIED.);
#175=B_SPLINE_CURVE_WITH_KNOTS('',3,(#3064,#3065,#3066,#3067,#3068,#3069,
#3070,#3071,#3072,#3073,#3074,#3075,#3076),.UNSPECIFIED.,.F.,.F.,(4,3,3,
3,4),(5.82777887412435E-9,0.472392548374169,0.5,0.91339017070079,1.),
 .UNSPECIFIED.);
#176=B_SPLINE_CURVE_WITH_KNOTS('',3,(#3078,#3079,#3080,#3081,#3082,#3083,
#3084,#3085,#3086,#3087,#3088,#3089,#3090,#3091,#3092,#3093,#3094,#3095,
#3096,#3097,#3098,#3099,#3100,#3101,#3102,#3103,#3104,#3105,#3106,#3107,
#3108,#3109,#3110,#3111,#3112,#3113,#3114,#3115,#3116,#3117,#3118,#3119,
#3120,#3121,#3122,#3123,#3124,#3125,#3126,#3127,#3128,#3129,#3130,#3131,
#3132,#3133,#3134,#3135,#3136,#3137,#3138,#3139,#3140,#3141,#3142,#3143,
#3144,#3145,#3146,#3147,#3148,#3149,#3150,#3151,#3152,#3153,#3154,#3155,
#3156,#3157,#3158,#3159,#3160,#3161,#3162,#3163,#3164,#3165,#3166,#3167,
#3168,#3169,#3170,#3171,#3172,#3173,#3174,#3175,#3176,#3177,#3178,#3179,
#3180,#3181,#3182,#3183,#3184,#3185,#3186,#3187,#3188,#3189,#3190,#3191,
#3192,#3193,#3194,#3195,#3196,#3197,#3198,#3199,#3200,#3201,#3202,#3203,
#3204,#3205,#3206,#3207,#3208,#3209,#3210,#3211,#3212,#3213,#3214,#3215,
#3216,#3217,#3218,#3219,#3220,#3221,#3222,#3223,#3224,#3225,#3226,#3227,
#3228,#3229,#3230,#3231,#3232,#3233,#3234,#3235,#3236,#3237,#3238,#3239,
#3240,#3241,#3242,#3243,#3244,#3245,#3246,#3247,#3248,#3249,#3250,#3251,
#3252,#3253,#3254,#3255,#3256,#3257,#3258,#3259,#3260,#3261,#3262,#3263,
#3264,#3265,#3266,#3267,#3268,#3269,#3270,#3271,#3272,#3273,#3274,#3275,
#3276,#3277,#3278,#3279,#3280,#3281,#3282,#3283,#3284,#3285,#3286,#3287,
#3288,#3289,#3290,#3291,#3292,#3293,#3294,#3295,#3296,#3297,#3298,#3299,
#3300,#3301,#3302,#3303,#3304,#3305,#3306,#3307,#3308,#3309,#3310,#3311,
#3312,#3313,#3314,#3315,#3316,#3317,#3318,#3319,#3320,#3321,#3322,#3323,
#3324,#3325,#3326,#3327,#3328,#3329,#3330,#3331,#3332,#3333,#3334,#3335,
#3336,#3337,#3338,#3339,#3340,#3341,#3342,#3343,#3344,#3345,#3346,#3347,
#3348,#3349,#3350,#3351,#3352,#3353,#3354,#3355,#3356,#3357,#3358,#3359,
#3360,#3361,#3362,#3363,#3364,#3365,#3366,#3367,#3368,#3369,#3370,#3371,
#3372,#3373,#3374,#3375,#3376,#3377,#3378,#3379,#3380,#3381,#3382,#3383,
#3384,#3385,#3386,#3387,#3388,#3389,#3390,#3391,#3392,#3393,#3394,#3395,
#3396,#3397,#3398,#3399,#3400,#3401,#3402,#3403,#3404,#3405,#3406,#3407,
#3408,#3409,#3410,#3411,#3412,#3413,#3414,#3415,#3416,#3417,#3418,#3419,
#3420,#3421,#3422,#3423,#3424,#3425,#3426,#3427,#3428,#3429,#3430,#3431,
#3432,#3433,#3434,#3435,#3436,#3437,#3438,#3439,#3440,#3441,#3442,#3443,
#3444,#3445,#3446,#3447,#3448,#3449,#3450,#3451,#3452,#3453,#3454,#3455,
#3456,#3457,#3458,#3459,#3460,#3461,#3462,#3463,#3464,#3465,#3466,#3467,
#3468,#3469,#3470,#3471,#3472,#3473,#3474,#3475,#3476,#3477,#3478,#3479,
#3480,#3481,#3482,#3483,#3484,#3485,#3486,#3487,#3488,#3489),
 .UNSPECIFIED.,.F.,.F.,(4,3,3,3,3,3,3,3,3,3,3,3,3,3,3,3,3,3,3,3,3,3,3,3,
3,3,3,3,3,3,3,3,3,3,3,3,3,3,3,3,3,3,3,3,3,3,3,3,3,3,3,3,3,3,3,3,3,3,3,3,
3,3,3,3,3,3,3,3,3,3,3,3,3,3,3,3,3,3,3,3,3,3,3,3,3,3,3,3,3,3,3,3,3,3,3,3,
3,3,3,3,3,3,3,3,3,3,3,3,3,3,3,3,3,3,3,3,3,3,3,3,3,3,3,3,3,3,3,3,3,3,3,3,
3,3,3,3,3,4),(5.20216182334446E-10,0.00570688258195725,0.015625,0.0193300081792176,
0.03125,0.0329493207213983,0.0465692264410792,0.046875,0.0601890491199338,
0.0625,0.0738089957696803,0.078125,0.0874298297247765,0.09375,0.101051359359783,
0.109375,0.114672642302103,0.125,0.128292952050532,0.140625,0.141912742890253,
0.155532620401372,0.15625,0.169152424746321,0.171875,0.182772494566159,
0.1875,0.196393527429734,0.203125,0.210015098938212,0.21875,0.223636204247864,
0.234375,0.237256335868369,0.25,0.250876131824044,0.264496012503358,0.265625,
0.278115801498377,0.28125,0.291736041582144,0.296875,0.305357254395254,
0.3125,0.318978811643845,0.328125,0.332599722943431,0.34375,0.346219705724597,
0.359375,0.359839526930364,0.373459395494986,0.375,0.387079197625576,0.390625,
0.400699634543103,0.40625,0.414320997121055,0.421875,0.427942494718436,
0.4375,0.441563197178864,0.453125,0.455183072114486,0.46875,0.468802918430796,
0.482422768628181,0.484375,0.496042623025507,0.5,0.509663270744232,0.515625,
0.523284745973581,0.53125,0.536906141280998,0.546875,0.550526631608555,
0.5625,0.564146443135158,0.57776630696464,0.578125,0.591386135538575,0.59375,
0.605006086445545,0.609375,0.618626945037526,0.625,0.632248491210492,0.640625,
0.645869745721573,0.65625,0.65949003434161,0.671875,0.673109823478419,0.68672970233448,
0.6875,0.70034950361591,0.703125,0.713969593429043,0.71875,0.727590650874839,
0.734375,0.741212223095047,0.75,0.754833304677061,0.765625,0.768453415102953,
0.78125,0.782073213581069,0.795693093486023,0.796875,0.809312882225236,
0.8125,0.82293314655255,0.828125,0.836554380284832,0.84375,0.850175932321047,
0.859375,0.86379681770171,0.875,0.877416784202447,0.890625,0.891036608570682,
0.904656471594752,0.90625,0.918276290499366,0.921875,0.931896748850273,
0.9375,0.945518064905476,0.953125,0.959139769947207,0.96875,0.972760031750702,
0.984375,0.986380419811282,0.999999999390239),.UNSPECIFIED.);
#177=B_SPLINE_CURVE_WITH_KNOTS('',3,(#3491,#3492,#3493,#3494,#3495,#3496,
#3497),.UNSPECIFIED.,.F.,.F.,(4,1,1,1,4),(1.0472464472798E-9,0.25,0.5,0.75,
0.999999980893203),.UNSPECIFIED.);
#178=B_SPLINE_CURVE_WITH_KNOTS('',3,(#3499,#3500,#3501,#3502,#3503,#3504,
#3505,#3506,#3507,#3508,#3509,#3510,#3511,#3512,#3513,#3514,#3515,#3516,
#3517,#3518,#3519,#3520,#3521),.UNSPECIFIED.,.F.,.F.,(4,1,1,1,1,1,1,1,1,
1,1,1,1,1,1,1,1,1,1,1,4),(0.,0.125,0.25,0.3125,0.375,0.40625,0.4375,0.46875,
0.484375,0.4921875,0.5,0.5078125,0.515625,0.53125,0.5625,0.59375,0.625,
0.6875,0.75,0.875,0.999999986968221),.UNSPECIFIED.);
#179=B_SPLINE_CURVE_WITH_KNOTS('',3,(#3949,#3950,#3951,#3952,#3953,#3954,
#3955,#3956,#3957,#3958,#3959,#3960,#3961,#3962,#3963,#3964,#3965,#3966,
#3967,#3968,#3969,#3970),.UNSPECIFIED.,.F.,.F.,(4,3,3,3,3,3,3,4),(1.06825399762781E-7,
0.00874783430281519,0.0255961134701476,0.344352985685458,0.500000004898133,
0.790207203705394,0.82894279980666,1.),.UNSPECIFIED.);
#180=B_SPLINE_CURVE_WITH_KNOTS('',3,(#3971,#3972,#3973,#3974,#3975,#3976,
#3977,#3978,#3979,#3980,#3981,#3982,#3983,#3984,#3985,#3986,#3987,#3988,
#3989,#3990,#3991,#3992,#3993,#3994,#3995,#3996,#3997,#3998,#3999,#4000,
#4001,#4002,#4003,#4004,#4005,#4006,#4007,#4008,#4009,#4010,#4011,#4012,
#4013,#4014,#4015,#4016,#4017,#4018,#4019,#4020,#4021,#4022,#4023,#4024,
#4025,#4026,#4027,#4028,#4029,#4030,#4031,#4032,#4033,#4034,#4035,#4036,
#4037,#4038,#4039,#4040,#4041,#4042,#4043,#4044,#4045,#4046,#4047,#4048,
#4049,#4050,#4051,#4052,#4053,#4054,#4055,#4056,#4057,#4058,#4059,#4060,
#4061,#4062,#4063,#4064,#4065,#4066,#4067,#4068,#4069,#4070,#4071,#4072,
#4073,#4074,#4075,#4076,#4077,#4078,#4079,#4080,#4081,#4082,#4083,#4084,
#4085,#4086,#4087,#4088,#4089,#4090,#4091,#4092,#4093,#4094,#4095,#4096,
#4097,#4098,#4099,#4100,#4101,#4102,#4103,#4104,#4105,#4106,#4107,#4108,
#4109,#4110,#4111,#4112,#4113,#4114,#4115,#4116,#4117,#4118,#4119,#4120,
#4121,#4122,#4123,#4124,#4125,#4126,#4127,#4128,#4129,#4130,#4131,#4132,
#4133,#4134,#4135,#4136,#4137,#4138,#4139,#4140,#4141,#4142,#4143,#4144,
#4145,#4146,#4147,#4148,#4149,#4150,#4151,#4152,#4153,#4154,#4155,#4156,
#4157,#4158,#4159,#4160,#4161,#4162,#4163,#4164,#4165,#4166,#4167,#4168,
#4169,#4170,#4171,#4172,#4173,#4174,#4175,#4176,#4177,#4178,#4179,#4180,
#4181,#4182,#4183,#4184,#4185,#4186,#4187,#4188,#4189,#4190,#4191,#4192,
#4193,#4194,#4195,#4196,#4197,#4198,#4199,#4200,#4201,#4202,#4203,#4204,
#4205,#4206,#4207,#4208,#4209,#4210,#4211,#4212,#4213,#4214,#4215,#4216,
#4217,#4218,#4219,#4220,#4221,#4222,#4223,#4224,#4225,#4226,#4227,#4228,
#4229,#4230,#4231,#4232,#4233,#4234,#4235,#4236,#4237,#4238,#4239,#4240,
#4241,#4242,#4243,#4244,#4245,#4246,#4247,#4248,#4249,#4250,#4251,#4252,
#4253,#4254,#4255,#4256,#4257,#4258,#4259,#4260,#4261,#4262,#4263,#4264,
#4265,#4266,#4267,#4268,#4269,#4270,#4271,#4272,#4273,#4274,#4275,#4276,
#4277,#4278,#4279,#4280,#4281,#4282,#4283,#4284,#4285,#4286,#4287,#4288,
#4289,#4290,#4291,#4292,#4293,#4294,#4295,#4296,#4297,#4298,#4299,#4300,
#4301,#4302,#4303,#4304,#4305,#4306,#4307,#4308,#4309,#4310,#4311,#4312,
#4313,#4314,#4315,#4316,#4317,#4318,#4319,#4320,#4321,#4322,#4323,#4324,
#4325,#4326,#4327,#4328,#4329,#4330,#4331,#4332,#4333,#4334,#4335,#4336,
#4337,#4338,#4339,#4340,#4341,#4342,#4343,#4344,#4345,#4346,#4347,#4348,
#4349,#4350,#4351,#4352,#4353,#4354,#4355,#4356,#4357,#4358,#4359,#4360,
#4361,#4362,#4363,#4364,#4365,#4366,#4367,#4368,#4369,#4370,#4371,#4372,
#4373,#4374,#4375,#4376,#4377,#4378,#4379,#4380,#4381,#4382,#4383,#4384,
#4385,#4386,#4387,#4388,#4389,#4390,#4391),.UNSPECIFIED.,.F.,.F.,(4,3,3,
3,3,3,3,3,3,3,3,3,3,3,3,3,3,3,3,3,3,3,3,3,3,3,3,3,3,3,3,3,3,3,3,3,3,3,3,
3,3,3,3,3,3,3,3,3,3,3,3,3,3,3,3,3,3,3,3,3,3,3,3,3,3,3,3,3,3,3,3,3,3,3,3,
3,3,3,3,3,3,3,3,3,3,3,3,3,3,3,3,3,3,3,3,3,3,3,3,3,3,3,3,3,3,3,3,3,3,3,3,
3,3,3,3,3,3,3,3,3,3,3,3,3,3,3,3,3,3,3,3,3,3,3,3,3,3,3,3,3,4),(1.19631360139722E-9,
0.00635873507847778,0.0156250011776212,0.0194378370130751,0.0312500011589288,
0.032512348408693,0.0455872748804994,0.0468750011402364,0.0586622715242052,
0.062500001121544,0.0717385082112821,0.0781250011028516,0.0848159649659916,
0.0937500010841592,0.0978924665232524,0.109375001065467,0.110967531923039,
0.124042421678978,0.125000001046774,0.137117394444974,0.140625001028082,
0.150193381872656,0.15625000100939,0.163270800682786,0.171875000990697,
0.176347523092958,0.187500000972005,0.189422692239088,0.202497571287008,
0.203125000953312,0.215572524641032,0.21875000093462,0.228648292878565,
0.234375000915928,0.24172561931689,0.250000000897235,0.25480254969043,0.265625000878543,
0.267877852555791,0.28095272648406,0.28125000085985,0.294027667972034,0.296875000841158,
0.307103235604378,0.312500000822466,0.320180430201818,0.328125000803773,
0.333257543462547,0.343750000785081,0.346333009957086,0.359375000766388,
0.35940789476959,0.372482819499348,0.375000000747696,0.3855582116707,0.390625000729004,
0.398635239623,0.406250000710311,0.411712503391557,0.421875000691619,0.42478816061077,
0.437500000672926,0.437863062373812,0.450937974468206,0.453125000654234,
0.464013221334498,0.468750000635542,0.477090053594777,0.484375000616849,
0.490167430488145,0.500000000598157,0.503243299952122,0.515625000579464,
0.516318221585884,0.529393129394458,0.531250000560772,0.542468262867956,
0.546875000542079,0.5555448783466,0.562500000523387,0.568622326968322,0.578125000504695,
0.581698423155713,0.593750000486002,0.594773378182966,0.607848282256869,
0.60937500046731,0.620923333510633,0.625000000448618,0.633999719763014,
0.640625000429925,0.647077196113156,0.656250000411233,0.660153525601788,
0.67187500039254,0.67322853545764,0.686303432498471,0.687500000373848,0.699378429729487,
0.703125000355155,0.712454583095603,0.718750000336463,0.725532042181193,
0.734375000317771,0.738608603113586,0.750000000299078,0.751683694621887,
0.764758581287368,0.765625000280386,0.777833547338557,0.781250000261694,
0.790909472770257,0.796875000243001,0.803986870297029,0.812500000224309,
0.817063652119429,0.828125000205616,0.830138855127872,0.843213731829049,
0.843750000186924,0.856288681492908,0.859375000168232,0.869364393350738,
0.875000000149539,0.882441684237707,0.890625000130847,0.895518670728883,
0.906250000112154,0.90859401660488,0.921668890372313,0.921875000093462,
0.934743828629405,0.93750000007477,0.947819279773661,0.953125000056077,
0.960896722897606,0.968750000037385,0.973973225223858,0.984375000018692,
0.987049684342421,1.),.UNSPECIFIED.);
#181=B_SPLINE_CURVE_WITH_KNOTS('',3,(#4708,#4709,#4710,#4711,#4712),
 .UNSPECIFIED.,.F.,.F.,(4,1,4),(0.,0.5,0.9999999785757),.UNSPECIFIED.);
#182=B_SPLINE_CURVE_WITH_KNOTS('',3,(#4713,#4714,#4715,#4716,#4717,#4718,
#4719,#4720,#4721,#4722,#4723,#4724,#4725,#4726,#4727,#4728,#4729,#4730,
#4731,#4732,#4733,#4734,#4735,#4736,#4737,#4738,#4739,#4740,#4741,#4742,
#4743,#4744,#4745,#4746,#4747,#4748,#4749,#4750,#4751,#4752,#4753,#4754,
#4755,#4756,#4757,#4758,#4759,#4760,#4761,#4762,#4763,#4764,#4765,#4766,
#4767,#4768,#4769,#4770,#4771,#4772,#4773),.UNSPECIFIED.,.F.,.F.,(4,3,3,
3,3,3,3,3,3,3,3,3,3,3,3,3,3,3,3,3,4),(0.,0.125,0.25,0.303623539527821,0.3125,
0.375,0.4375,0.46875,0.484375,0.5,0.515625,0.53125,0.5625,0.574041848178586,
0.59375,0.625,0.6875,0.75,0.875,0.990872328219457,1.),.UNSPECIFIED.);
#183=B_SPLINE_CURVE_WITH_KNOTS('',3,(#4774,#4775,#4776,#4777,#4778,#4779,
#4780,#4781,#4782,#4783,#4784,#4785,#4786,#4787,#4788,#4789,#4790,#4791,
#4792,#4793,#4794,#4795),.UNSPECIFIED.,.F.,.F.,(4,3,3,3,3,3,3,4),(1.41863051261725E-9,
0.0117998659850032,0.234762211997079,0.446834215522735,0.608335860957622,
0.75,0.880349749290038,1.),.UNSPECIFIED.);
#184=B_SPLINE_CURVE_WITH_KNOTS('',3,(#4821,#4822,#4823,#4824,#4825,#4826,
#4827),.UNSPECIFIED.,.F.,.F.,(4,3,4),(3.60326538438686E-9,0.5,1.),
 .UNSPECIFIED.);
#185=B_SPLINE_CURVE_WITH_KNOTS('',3,(#4882,#4883,#4884,#4885),
 .UNSPECIFIED.,.F.,.F.,(4,4),(3.68831816499663E-5,0.999999996565122),
 .UNSPECIFIED.);
#186=B_SPLINE_CURVE_WITH_KNOTS('',3,(#4972,#4973,#4974,#4975),
 .UNSPECIFIED.,.F.,.F.,(4,4),(5.56326725159518E-7,1.),.UNSPECIFIED.);
#187=B_SPLINE_CURVE_WITH_KNOTS('',3,(#5091,#5092,#5093,#5094,#5095,#5096,
#5097,#5098,#5099,#5100,#5101,#5102,#5103,#5104,#5105,#5106,#5107,#5108,
#5109,#5110,#5111,#5112,#5113,#5114,#5115,#5116,#5117,#5118,#5119,#5120,
#5121,#5122,#5123,#5124,#5125,#5126,#5127,#5128,#5129,#5130,#5131,#5132,
#5133,#5134,#5135,#5136,#5137,#5138,#5139,#5140,#5141,#5142,#5143,#5144,
#5145,#5146,#5147,#5148,#5149,#5150,#5151,#5152,#5153,#5154,#5155,#5156,
#5157,#5158,#5159,#5160,#5161,#5162,#5163,#5164,#5165,#5166,#5167,#5168,
#5169,#5170,#5171,#5172,#5173,#5174,#5175,#5176,#5177,#5178,#5179,#5180,
#5181,#5182,#5183,#5184),.UNSPECIFIED.,.F.,.F.,(4,2,2,2,2,2,2,2,2,2,2,2,
2,2,2,2,2,2,2,2,2,2,2,2,2,2,2,2,2,2,2,2,2,2,2,2,2,2,2,2,2,2,2,2,2,2,4),
(1.00000000279366E-6,0.0202283768976067,0.0860087673828934,0.109817781994005,
0.126091588013659,0.146177608965842,0.197202302783683,0.343088795897113,
0.394507638497874,0.424220144658134,0.451864922905772,0.490550431236241,
0.666806061881847,0.732687514149849,0.758205395649426,0.776786071340969,
0.799991367555777,0.865262195252054,0.942476065554969,0.994458269669396,
1.02620746791474,1.05853121815812,1.11091639076729,1.32081795160364,1.38821766404766,
1.41676677678134,1.44510633227724,1.50456525958342,1.60203875193164,1.64358917138444,
1.695309284831,1.79974462355351,1.95480001430712,1.98943919782426,2.00546345373573,
2.01880051228512,2.03849078358307,2.09083256446237,2.20071167108972,2.24660263108219,
2.27147787644013,2.2931339754472,2.32074847110345,2.37822451417932,2.46153268640191,
2.61402393685758,2.63743715923371),.UNSPECIFIED.);
#188=B_SPLINE_CURVE_WITH_KNOTS('',3,(#5185,#5186,#5187,#5188,#5189,#5190,
#5191,#5192,#5193,#5194,#5195,#5196,#5197,#5198,#5199,#5200,#5201,#5202,
#5203,#5204,#5205,#5206,#5207,#5208,#5209,#5210,#5211,#5212,#5213,#5214,
#5215,#5216,#5217,#5218,#5219,#5220,#5221,#5222,#5223,#5224,#5225,#5226,
#5227,#5228,#5229,#5230,#5231,#5232,#5233,#5234,#5235,#5236,#5237,#5238,
#5239,#5240,#5241,#5242,#5243,#5244,#5245,#5246,#5247,#5248),
 .UNSPECIFIED.,.F.,.F.,(4,2,2,2,2,2,2,2,2,2,2,2,2,2,2,2,2,2,2,2,2,2,2,2,
2,2,2,2,2,2,2,4),(0.,0.108014135213349,0.201682814635476,0.283766049517918,
0.321722808019048,0.35065880896745,0.384285681778826,0.468442523325428,
0.534979053087745,0.574687012821947,0.594572630373091,0.611885044748099,
0.635063365143897,0.771999070180196,0.874339633918774,0.944315901870024,
0.977844094658799,1.0058272216117,1.04131916394825,1.08264668169625,1.18027540710878,
1.22289987435903,1.2431955167746,1.26141223422177,1.29634400279466,1.34798284987163,
1.49977443604476,1.54086861330229,1.5720916329218,1.60835242871195,1.68805717138363,
1.75005941776952),.UNSPECIFIED.);
#189=ELLIPSE('',#597,0.016649858994972,0.0143121542958781);
#190=ELLIPSE('',#598,0.0166762482572843,0.0143475090643617);
#191=ELLIPSE('',#603,0.0113102019889657,0.00976983719180944);
#192=ELLIPSE('',#604,0.011310161355299,0.00976617443144253);
#193=ELLIPSE('',#616,0.0113107392351504,0.00976725815236104);
#194=ELLIPSE('',#618,0.00434055228216636,0.00375776272117134);
#195=ELLIPSE('',#620,0.0172224212362711,0.0150139787705605);
#196=ELLIPSE('',#621,0.0155430136116704,0.0131206737376061);
#197=ELLIPSE('',#622,0.0155200403916978,0.0131380017095483);
#198=ELLIPSE('',#626,0.000435448781791107,0.000375754416382945);
#199=ELLIPSE('',#627,0.0104599799334807,0.00498556610741633);
#200=VERTEX_POINT('',#893);
#201=VERTEX_POINT('',#894);
#202=VERTEX_POINT('',#896);
#203=VERTEX_POINT('',#939);
#204=VERTEX_POINT('',#941);
#205=VERTEX_POINT('',#958);
#206=VERTEX_POINT('',#969);
#207=VERTEX_POINT('',#1055);
#208=VERTEX_POINT('',#1062);
#209=VERTEX_POINT('',#1064);
#210=VERTEX_POINT('',#1106);
#211=VERTEX_POINT('',#1107);
#212=VERTEX_POINT('',#1121);
#213=VERTEX_POINT('',#1144);
#214=VERTEX_POINT('',#1146);
#215=VERTEX_POINT('',#1154);
#216=VERTEX_POINT('',#1213);
#217=VERTEX_POINT('',#1214);
#218=VERTEX_POINT('',#1281);
#219=VERTEX_POINT('',#1283);
#220=VERTEX_POINT('',#1320);
#221=VERTEX_POINT('',#1322);
#222=VERTEX_POINT('',#1323);
#223=VERTEX_POINT('',#1338);
#224=VERTEX_POINT('',#1351);
#225=VERTEX_POINT('',#1379);
#226=VERTEX_POINT('',#1383);
#227=VERTEX_POINT('',#1386);
#228=VERTEX_POINT('',#1489);
#229=VERTEX_POINT('',#1760);
#230=VERTEX_POINT('',#1762);
#231=VERTEX_POINT('',#1784);
#232=VERTEX_POINT('',#1843);
#233=VERTEX_POINT('',#1857);
#234=VERTEX_POINT('',#1981);
#235=VERTEX_POINT('',#1995);
#236=VERTEX_POINT('',#2161);
#237=VERTEX_POINT('',#2166);
#238=VERTEX_POINT('',#2239);
#239=VERTEX_POINT('',#2262);
#240=VERTEX_POINT('',#2587);
#241=VERTEX_POINT('',#2724);
#242=VERTEX_POINT('',#2783);
#243=VERTEX_POINT('',#2821);
#244=VERTEX_POINT('',#2832);
#245=VERTEX_POINT('',#2861);
#246=VERTEX_POINT('',#2878);
#247=VERTEX_POINT('',#2952);
#248=VERTEX_POINT('',#3063);
#249=VERTEX_POINT('',#3077);
#250=VERTEX_POINT('',#3490);
#251=VERTEX_POINT('',#3498);
#252=VERTEX_POINT('',#3948);
#253=VERTEX_POINT('',#4820);
#254=VERTEX_POINT('',#4855);
#255=VERTEX_POINT('',#4971);
#256=VERTEX_POINT('',#5048);
#257=VERTEX_POINT('',#5090);
#258=VERTEX_POINT('',#5252);
#259=VERTEX_POINT('',#5254);
#260=EDGE_CURVE('',#200,#201,#189,.T.);
#261=EDGE_CURVE('',#200,#202,#133,.T.);
#262=EDGE_CURVE('',#203,#202,#190,.T.);
#263=EDGE_CURVE('',#204,#203,#134,.F.);
#264=EDGE_CURVE('',#205,#204,#135,.F.);
#265=EDGE_CURVE('',#206,#205,#136,.F.);
#266=EDGE_CURVE('',#207,#206,#137,.F.);
#267=EDGE_CURVE('',#201,#207,#117,.F.);
#268=EDGE_CURVE('',#208,#208,#118,.F.);
#269=EDGE_CURVE('',#209,#209,#119,.T.);
#270=EDGE_CURVE('',#210,#211,#138,.T.);
#271=EDGE_CURVE('',#211,#212,#139,.T.);
#272=EDGE_CURVE('',#213,#212,#191,.T.);
#273=EDGE_CURVE('',#213,#214,#140,.F.);
#274=EDGE_CURVE('',#214,#215,#141,.F.);
#275=EDGE_CURVE('',#215,#210,#192,.T.);
#276=EDGE_CURVE('',#216,#217,#142,.F.);
#277=EDGE_CURVE('',#218,#217,#120,.F.);
#278=EDGE_CURVE('',#219,#218,#143,.F.);
#279=EDGE_CURVE('',#216,#219,#121,.F.);
#280=EDGE_CURVE('',#220,#220,#122,.T.);
#281=EDGE_CURVE('',#221,#222,#144,.T.);
#282=EDGE_CURVE('',#222,#223,#145,.T.);
#283=EDGE_CURVE('',#223,#224,#146,.T.);
#284=EDGE_CURVE('',#224,#221,#147,.T.);
#285=EDGE_CURVE('',#225,#225,#123,.T.);
#286=EDGE_CURVE('',#225,#220,#124,.T.);
#287=EDGE_CURVE('',#226,#226,#125,.T.);
#288=EDGE_CURVE('',#227,#227,#126,.T.);
#289=EDGE_CURVE('',#227,#226,#17,.T.);
#290=EDGE_CURVE('',#228,#210,#148,.F.);
#291=EDGE_CURVE('',#219,#228,#193,.T.);
#292=EDGE_CURVE('',#211,#218,#149,.F.);
#293=EDGE_CURVE('',#218,#219,#150,.T.);
#294=EDGE_CURVE('',#212,#228,#151,.F.);
#295=EDGE_CURVE('',#223,#229,#127,.T.);
#296=EDGE_CURVE('',#229,#230,#152,.T.);
#297=EDGE_CURVE('',#231,#230,#153,.F.);
#298=EDGE_CURVE('',#232,#231,#154,.F.);
#299=EDGE_CURVE('',#232,#233,#18,.T.);
#300=EDGE_CURVE('',#233,#224,#155,.T.);
#301=EDGE_CURVE('',#222,#233,#156,.T.);
#302=EDGE_CURVE('',#232,#234,#157,.T.);
#303=EDGE_CURVE('',#235,#234,#158,.F.);
#304=EDGE_CURVE('',#235,#229,#159,.T.);
#305=EDGE_CURVE('',#221,#233,#194,.T.);
#306=EDGE_CURVE('',#236,#231,#160,.T.);
#307=EDGE_CURVE('',#230,#237,#161,.T.);
#308=EDGE_CURVE('',#237,#236,#162,.T.);
#309=EDGE_CURVE('',#215,#238,#163,.F.);
#310=EDGE_CURVE('',#238,#239,#164,.F.);
#311=EDGE_CURVE('',#239,#213,#165,.F.);
#312=EDGE_CURVE('',#239,#209,#19,.T.);
#313=EDGE_CURVE('',#237,#240,#166,.T.);
#314=EDGE_CURVE('',#240,#241,#167,.T.);
#315=EDGE_CURVE('',#241,#242,#168,.T.);
#316=EDGE_CURVE('',#242,#243,#169,.T.);
#317=EDGE_CURVE('',#243,#244,#170,.T.);
#318=EDGE_CURVE('',#244,#245,#171,.T.);
#319=EDGE_CURVE('',#245,#246,#172,.T.);
#320=EDGE_CURVE('',#246,#247,#173,.T.);
#321=EDGE_CURVE('',#247,#205,#174,.T.);
#322=EDGE_CURVE('',#204,#248,#175,.T.);
#323=EDGE_CURVE('',#248,#249,#176,.T.);
#324=EDGE_CURVE('',#249,#250,#177,.T.);
#325=EDGE_CURVE('',#250,#251,#178,.T.);
#326=EDGE_CURVE('',#251,#236,#195,.T.);
#327=EDGE_CURVE('',#252,#230,#179,.F.);
#328=EDGE_CURVE('',#206,#252,#180,.F.);
#329=EDGE_CURVE('',#248,#206,#181,.T.);
#330=EDGE_CURVE('',#252,#235,#182,.T.);
#331=EDGE_CURVE('',#235,#249,#183,.T.);
#332=EDGE_CURVE('',#253,#248,#184,.F.);
#333=EDGE_CURVE('',#201,#253,#196,.T.);
#334=EDGE_CURVE('',#253,#203,#197,.T.);
#335=EDGE_CURVE('',#202,#254,#128,.F.);
#336=EDGE_CURVE('',#254,#200,#129,.F.);
#337=EDGE_CURVE('',#250,#232,#185,.T.);
#338=EDGE_CURVE('',#234,#249,#198,.T.);
#339=EDGE_CURVE('',#255,#252,#186,.F.);
#340=EDGE_CURVE('',#229,#255,#199,.F.);
#341=EDGE_CURVE('',#256,#256,#130,.T.);
#342=EDGE_CURVE('',#217,#257,#187,.F.);
#343=EDGE_CURVE('',#257,#216,#188,.F.);
#344=EDGE_CURVE('',#257,#256,#20,.T.);
#345=EDGE_CURVE('',#258,#258,#131,.T.);
#346=EDGE_CURVE('',#259,#259,#132,.T.);
#347=EDGE_CURVE('',#259,#208,#21,.T.);
#348=EDGE_CURVE('',#254,#258,#22,.T.);
#349=ORIENTED_EDGE('',*,*,#260,.F.);
#350=ORIENTED_EDGE('',*,*,#261,.T.);
#351=ORIENTED_EDGE('',*,*,#262,.F.);
#352=ORIENTED_EDGE('',*,*,#263,.F.);
#353=ORIENTED_EDGE('',*,*,#264,.F.);
#354=ORIENTED_EDGE('',*,*,#265,.F.);
#355=ORIENTED_EDGE('',*,*,#266,.F.);
#356=ORIENTED_EDGE('',*,*,#267,.F.);
#357=ORIENTED_EDGE('',*,*,#268,.F.);
#358=ORIENTED_EDGE('',*,*,#269,.F.);
#359=ORIENTED_EDGE('',*,*,#270,.T.);
#360=ORIENTED_EDGE('',*,*,#271,.T.);
#361=ORIENTED_EDGE('',*,*,#272,.F.);
#362=ORIENTED_EDGE('',*,*,#273,.T.);
#363=ORIENTED_EDGE('',*,*,#274,.T.);
#364=ORIENTED_EDGE('',*,*,#275,.T.);
#365=ORIENTED_EDGE('',*,*,#276,.T.);
#366=ORIENTED_EDGE('',*,*,#277,.F.);
#367=ORIENTED_EDGE('',*,*,#278,.F.);
#368=ORIENTED_EDGE('',*,*,#279,.F.);
#369=ORIENTED_EDGE('',*,*,#280,.F.);
#370=ORIENTED_EDGE('',*,*,#281,.T.);
#371=ORIENTED_EDGE('',*,*,#282,.T.);
#372=ORIENTED_EDGE('',*,*,#283,.T.);
#373=ORIENTED_EDGE('',*,*,#284,.T.);
#374=ORIENTED_EDGE('',*,*,#285,.T.);
#375=ORIENTED_EDGE('',*,*,#286,.T.);
#376=ORIENTED_EDGE('',*,*,#280,.T.);
#377=ORIENTED_EDGE('',*,*,#286,.F.);
#378=ORIENTED_EDGE('',*,*,#285,.F.);
#379=ORIENTED_EDGE('',*,*,#287,.T.);
#380=ORIENTED_EDGE('',*,*,#288,.T.);
#381=ORIENTED_EDGE('',*,*,#289,.T.);
#382=ORIENTED_EDGE('',*,*,#287,.F.);
#383=ORIENTED_EDGE('',*,*,#289,.F.);
#384=ORIENTED_EDGE('',*,*,#290,.F.);
#385=ORIENTED_EDGE('',*,*,#291,.F.);
#386=ORIENTED_EDGE('',*,*,#278,.T.);
#387=ORIENTED_EDGE('',*,*,#292,.F.);
#388=ORIENTED_EDGE('',*,*,#270,.F.);
#389=ORIENTED_EDGE('',*,*,#293,.T.);
#390=ORIENTED_EDGE('',*,*,#291,.T.);
#391=ORIENTED_EDGE('',*,*,#294,.F.);
#392=ORIENTED_EDGE('',*,*,#271,.F.);
#393=ORIENTED_EDGE('',*,*,#292,.T.);
#394=ORIENTED_EDGE('',*,*,#295,.T.);
#395=ORIENTED_EDGE('',*,*,#296,.T.);
#396=ORIENTED_EDGE('',*,*,#297,.F.);
#397=ORIENTED_EDGE('',*,*,#298,.F.);
#398=ORIENTED_EDGE('',*,*,#299,.T.);
#399=ORIENTED_EDGE('',*,*,#300,.T.);
#400=ORIENTED_EDGE('',*,*,#283,.F.);
#401=ORIENTED_EDGE('',*,*,#301,.T.);
#402=ORIENTED_EDGE('',*,*,#299,.F.);
#403=ORIENTED_EDGE('',*,*,#302,.T.);
#404=ORIENTED_EDGE('',*,*,#303,.F.);
#405=ORIENTED_EDGE('',*,*,#304,.T.);
#406=ORIENTED_EDGE('',*,*,#295,.F.);
#407=ORIENTED_EDGE('',*,*,#282,.F.);
#408=ORIENTED_EDGE('',*,*,#281,.F.);
#409=ORIENTED_EDGE('',*,*,#305,.T.);
#410=ORIENTED_EDGE('',*,*,#301,.F.);
#411=ORIENTED_EDGE('',*,*,#300,.F.);
#412=ORIENTED_EDGE('',*,*,#305,.F.);
#413=ORIENTED_EDGE('',*,*,#284,.F.);
#414=ORIENTED_EDGE('',*,*,#306,.T.);
#415=ORIENTED_EDGE('',*,*,#297,.T.);
#416=ORIENTED_EDGE('',*,*,#307,.T.);
#417=ORIENTED_EDGE('',*,*,#308,.T.);
#418=ORIENTED_EDGE('',*,*,#272,.T.);
#419=ORIENTED_EDGE('',*,*,#294,.T.);
#420=ORIENTED_EDGE('',*,*,#290,.T.);
#421=ORIENTED_EDGE('',*,*,#275,.F.);
#422=ORIENTED_EDGE('',*,*,#309,.T.);
#423=ORIENTED_EDGE('',*,*,#310,.T.);
#424=ORIENTED_EDGE('',*,*,#311,.T.);
#425=ORIENTED_EDGE('',*,*,#309,.F.);
#426=ORIENTED_EDGE('',*,*,#274,.F.);
#427=ORIENTED_EDGE('',*,*,#273,.F.);
#428=ORIENTED_EDGE('',*,*,#311,.F.);
#429=ORIENTED_EDGE('',*,*,#312,.T.);
#430=ORIENTED_EDGE('',*,*,#269,.T.);
#431=ORIENTED_EDGE('',*,*,#312,.F.);
#432=ORIENTED_EDGE('',*,*,#310,.F.);
#433=ORIENTED_EDGE('',*,*,#313,.T.);
#434=ORIENTED_EDGE('',*,*,#314,.T.);
#435=ORIENTED_EDGE('',*,*,#315,.T.);
#436=ORIENTED_EDGE('',*,*,#316,.T.);
#437=ORIENTED_EDGE('',*,*,#317,.T.);
#438=ORIENTED_EDGE('',*,*,#318,.T.);
#439=ORIENTED_EDGE('',*,*,#319,.T.);
#440=ORIENTED_EDGE('',*,*,#320,.T.);
#441=ORIENTED_EDGE('',*,*,#321,.T.);
#442=ORIENTED_EDGE('',*,*,#264,.T.);
#443=ORIENTED_EDGE('',*,*,#322,.T.);
#444=ORIENTED_EDGE('',*,*,#323,.T.);
#445=ORIENTED_EDGE('',*,*,#324,.T.);
#446=ORIENTED_EDGE('',*,*,#325,.T.);
#447=ORIENTED_EDGE('',*,*,#326,.T.);
#448=ORIENTED_EDGE('',*,*,#308,.F.);
#449=ORIENTED_EDGE('',*,*,#265,.T.);
#450=ORIENTED_EDGE('',*,*,#321,.F.);
#451=ORIENTED_EDGE('',*,*,#320,.F.);
#452=ORIENTED_EDGE('',*,*,#319,.F.);
#453=ORIENTED_EDGE('',*,*,#318,.F.);
#454=ORIENTED_EDGE('',*,*,#317,.F.);
#455=ORIENTED_EDGE('',*,*,#316,.F.);
#456=ORIENTED_EDGE('',*,*,#315,.F.);
#457=ORIENTED_EDGE('',*,*,#314,.F.);
#458=ORIENTED_EDGE('',*,*,#313,.F.);
#459=ORIENTED_EDGE('',*,*,#307,.F.);
#460=ORIENTED_EDGE('',*,*,#327,.F.);
#461=ORIENTED_EDGE('',*,*,#328,.F.);
#462=ORIENTED_EDGE('',*,*,#323,.F.);
#463=ORIENTED_EDGE('',*,*,#329,.T.);
#464=ORIENTED_EDGE('',*,*,#328,.T.);
#465=ORIENTED_EDGE('',*,*,#330,.T.);
#466=ORIENTED_EDGE('',*,*,#331,.T.);
#467=ORIENTED_EDGE('',*,*,#332,.F.);
#468=ORIENTED_EDGE('',*,*,#333,.F.);
#469=ORIENTED_EDGE('',*,*,#267,.T.);
#470=ORIENTED_EDGE('',*,*,#266,.T.);
#471=ORIENTED_EDGE('',*,*,#329,.F.);
#472=ORIENTED_EDGE('',*,*,#332,.T.);
#473=ORIENTED_EDGE('',*,*,#322,.F.);
#474=ORIENTED_EDGE('',*,*,#263,.T.);
#475=ORIENTED_EDGE('',*,*,#334,.F.);
#476=ORIENTED_EDGE('',*,*,#262,.T.);
#477=ORIENTED_EDGE('',*,*,#335,.T.);
#478=ORIENTED_EDGE('',*,*,#336,.T.);
#479=ORIENTED_EDGE('',*,*,#260,.T.);
#480=ORIENTED_EDGE('',*,*,#333,.T.);
#481=ORIENTED_EDGE('',*,*,#334,.T.);
#482=ORIENTED_EDGE('',*,*,#325,.F.);
#483=ORIENTED_EDGE('',*,*,#337,.T.);
#484=ORIENTED_EDGE('',*,*,#298,.T.);
#485=ORIENTED_EDGE('',*,*,#306,.F.);
#486=ORIENTED_EDGE('',*,*,#326,.F.);
#487=ORIENTED_EDGE('',*,*,#338,.T.);
#488=ORIENTED_EDGE('',*,*,#331,.F.);
#489=ORIENTED_EDGE('',*,*,#303,.T.);
#490=ORIENTED_EDGE('',*,*,#304,.F.);
#491=ORIENTED_EDGE('',*,*,#330,.F.);
#492=ORIENTED_EDGE('',*,*,#339,.F.);
#493=ORIENTED_EDGE('',*,*,#340,.F.);
#494=ORIENTED_EDGE('',*,*,#337,.F.);
#495=ORIENTED_EDGE('',*,*,#324,.F.);
#496=ORIENTED_EDGE('',*,*,#338,.F.);
#497=ORIENTED_EDGE('',*,*,#302,.F.);
#498=ORIENTED_EDGE('',*,*,#327,.T.);
#499=ORIENTED_EDGE('',*,*,#296,.F.);
#500=ORIENTED_EDGE('',*,*,#340,.T.);
#501=ORIENTED_EDGE('',*,*,#339,.T.);
#502=ORIENTED_EDGE('',*,*,#288,.F.);
#503=ORIENTED_EDGE('',*,*,#341,.T.);
#504=ORIENTED_EDGE('',*,*,#342,.T.);
#505=ORIENTED_EDGE('',*,*,#343,.T.);
#506=ORIENTED_EDGE('',*,*,#279,.T.);
#507=ORIENTED_EDGE('',*,*,#293,.F.);
#508=ORIENTED_EDGE('',*,*,#277,.T.);
#509=ORIENTED_EDGE('',*,*,#276,.F.);
#510=ORIENTED_EDGE('',*,*,#343,.F.);
#511=ORIENTED_EDGE('',*,*,#344,.T.);
#512=ORIENTED_EDGE('',*,*,#341,.F.);
#513=ORIENTED_EDGE('',*,*,#344,.F.);
#514=ORIENTED_EDGE('',*,*,#342,.F.);
#515=ORIENTED_EDGE('',*,*,#345,.T.);
#516=ORIENTED_EDGE('',*,*,#346,.F.);
#517=ORIENTED_EDGE('',*,*,#346,.T.);
#518=ORIENTED_EDGE('',*,*,#347,.T.);
#519=ORIENTED_EDGE('',*,*,#268,.T.);
#520=ORIENTED_EDGE('',*,*,#347,.F.);
#521=ORIENTED_EDGE('',*,*,#261,.F.);
#522=ORIENTED_EDGE('',*,*,#336,.F.);
#523=ORIENTED_EDGE('',*,*,#348,.T.);
#524=ORIENTED_EDGE('',*,*,#345,.F.);
#525=ORIENTED_EDGE('',*,*,#348,.F.);
#526=ORIENTED_EDGE('',*,*,#335,.F.);
#527=B_SPLINE_SURFACE_WITH_KNOTS('',3,3,((#723,#724,#725,#726,#727,#728,
#729,#730,#731,#732),(#733,#734,#735,#736,#737,#738,#739,#740,#741,#742),
(#743,#744,#745,#746,#747,#748,#749,#750,#751,#752),(#753,#754,#755,#756,
#757,#758,#759,#760,#761,#762),(#763,#764,#765,#766,#767,#768,#769,#770,
#771,#772),(#773,#774,#775,#776,#777,#778,#779,#780,#781,#782),(#783,#784,
#785,#786,#787,#788,#789,#790,#791,#792),(#793,#794,#795,#796,#797,#798,
#799,#800,#801,#802),(#803,#804,#805,#806,#807,#808,#809,#810,#811,#812),
(#813,#814,#815,#816,#817,#818,#819,#820,#821,#822),(#823,#824,#825,#826,
#827,#828,#829,#830,#831,#832),(#833,#834,#835,#836,#837,#838,#839,#840,
#841,#842),(#843,#844,#845,#846,#847,#848,#849,#850,#851,#852),(#853,#854,
#855,#856,#857,#858,#859,#860,#861,#862),(#863,#864,#865,#866,#867,#868,
#869,#870,#871,#872),(#873,#874,#875,#876,#877,#878,#879,#880,#881,#882),
(#883,#884,#885,#886,#887,#888,#889,#890,#891,#892)),.UNSPECIFIED.,.F.,
 .F.,.F.,(4,1,1,1,1,1,1,1,1,1,1,1,1,1,4),(4,1,1,1,3,4),(0.0267091305956369,
0.780566707116761,1.53442428363789,2.28828186015901,3.04213943668013,3.79599701320126,
4.54985458972238,5.55499802508388,6.05756974276463,6.56014146044538,7.56528489580688,
8.319142472328,9.07300004884913,9.82685762537025,10.5812072397617),(-0.00303356827430416,
0.285714285714286,0.571428571428571,0.785714285714286,1.,1.01003033568274),
 .UNSPECIFIED.);
#528=B_SPLINE_SURFACE_WITH_KNOTS('',3,3,((#1066,#1067,#1068,#1069,#1070,
#1071,#1072,#1073,#1074,#1075),(#1076,#1077,#1078,#1079,#1080,#1081,#1082,
#1083,#1084,#1085),(#1086,#1087,#1088,#1089,#1090,#1091,#1092,#1093,#1094,
#1095),(#1096,#1097,#1098,#1099,#1100,#1101,#1102,#1103,#1104,#1105)),
 .UNSPECIFIED.,.F.,.F.,.F.,(4,4),(4,1,1,1,1,1,1,4),(-7.66824031133479E-6,
1.00089997503791),(-6.2840083125168,-5.83520169376367,-5.38640274325084,
-4.93760379273802,-4.48880484222519,-4.1896055418833,-3.59120694119953,
-3.29169512733352),.UNSPECIFIED.);
#529=B_SPLINE_SURFACE_WITH_KNOTS('',3,3,((#1163,#1164,#1165,#1166,#1167),
(#1168,#1169,#1170,#1171,#1172),(#1173,#1174,#1175,#1176,#1177),(#1178,
#1179,#1180,#1181,#1182),(#1183,#1184,#1185,#1186,#1187),(#1188,#1189,#1190,
#1191,#1192),(#1193,#1194,#1195,#1196,#1197),(#1198,#1199,#1200,#1201,#1202),
(#1203,#1204,#1205,#1206,#1207),(#1208,#1209,#1210,#1211,#1212)),
 .UNSPECIFIED.,.F.,.F.,.F.,(4,1,1,1,1,1,1,4),(4,1,4),(-5.89267116762259,
-5.05086100081935,-4.20905083401611,-3.36724066721287,-2.52543050040963,
-1.68362033360638,-0.841810166803143,9.7311048108395E-14),(0.877344961980105,
0.899773524298276,0.949332825499515),.UNSPECIFIED.);
#530=B_SPLINE_SURFACE_WITH_KNOTS('',3,3,((#1389,#1390,#1391,#1392,#1393,
#1394,#1395,#1396,#1397,#1398),(#1399,#1400,#1401,#1402,#1403,#1404,#1405,
#1406,#1407,#1408),(#1409,#1410,#1411,#1412,#1413,#1414,#1415,#1416,#1417,
#1418),(#1419,#1420,#1421,#1422,#1423,#1424,#1425,#1426,#1427,#1428),(#1429,
#1430,#1431,#1432,#1433,#1434,#1435,#1436,#1437,#1438),(#1439,#1440,#1441,
#1442,#1443,#1444,#1445,#1446,#1447,#1448),(#1449,#1450,#1451,#1452,#1453,
#1454,#1455,#1456,#1457,#1458),(#1459,#1460,#1461,#1462,#1463,#1464,#1465,
#1466,#1467,#1468),(#1469,#1470,#1471,#1472,#1473,#1474,#1475,#1476,#1477,
#1478),(#1479,#1480,#1481,#1482,#1483,#1484,#1485,#1486,#1487,#1488)),
 .UNSPECIFIED.,.F.,.F.,.F.,(4,1,1,1,1,1,1,4),(4,1,1,1,1,1,1,4),(-5.89281176271374,
-5.05086100081935,-4.20905083401611,-3.36724066721287,-2.52543050040963,
-1.68362033360638,-0.841810166803143,9.7311048108395E-14),(0.298274057668827,
0.398641145789653,0.498867621491378,0.599094097193102,0.699320572894827,
0.799547048596551,0.899773524298276,0.946120591435278),.UNSPECIFIED.);
#531=B_SPLINE_SURFACE_WITH_KNOTS('',3,3,((#1538,#1539,#1540,#1541),(#1542,
#1543,#1544,#1545),(#1546,#1547,#1548,#1549),(#1550,#1551,#1552,#1553),
(#1554,#1555,#1556,#1557),(#1558,#1559,#1560,#1561),(#1562,#1563,#1564,
#1565),(#1566,#1567,#1568,#1569),(#1570,#1571,#1572,#1573),(#1574,#1575,
#1576,#1577)),.UNSPECIFIED.,.F.,.F.,.F.,(4,1,1,1,1,1,1,4),(4,4),(-15.0854941499483,
-13.7378353842051,-12.3902667968123,-11.0426982094195,-9.69512962202673,
-8.34756103463392,-6.99999244724111,-5.6524238598483),(0.298237810101898,
0.946129215376974),.UNSPECIFIED.);
#532=B_SPLINE_SURFACE_WITH_KNOTS('',3,3,((#1628,#1629,#1630,#1631),(#1632,
#1633,#1634,#1635),(#1636,#1637,#1638,#1639),(#1640,#1641,#1642,#1643),
(#1644,#1645,#1646,#1647),(#1648,#1649,#1650,#1651),(#1652,#1653,#1654,
#1655),(#1656,#1657,#1658,#1659),(#1660,#1661,#1662,#1663),(#1664,#1665,
#1666,#1667),(#1668,#1669,#1670,#1671),(#1672,#1673,#1674,#1675),(#1676,
#1677,#1678,#1679),(#1680,#1681,#1682,#1683),(#1684,#1685,#1686,#1687),
(#1688,#1689,#1690,#1691),(#1692,#1693,#1694,#1695),(#1696,#1697,#1698,
#1699),(#1700,#1701,#1702,#1703),(#1704,#1705,#1706,#1707),(#1708,#1709,
#1710,#1711),(#1712,#1713,#1714,#1715),(#1716,#1717,#1718,#1719),(#1720,
#1721,#1722,#1723),(#1724,#1725,#1726,#1727),(#1728,#1729,#1730,#1731),
(#1732,#1733,#1734,#1735),(#1736,#1737,#1738,#1739),(#1740,#1741,#1742,
#1743),(#1744,#1745,#1746,#1747),(#1748,#1749,#1750,#1751),(#1752,#1753,
#1754,#1755),(#1756,#1757,#1758,#1759)),.UNSPECIFIED.,.F.,.F.,.F.,(4,2,
1,1,1,1,1,1,1,1,1,1,1,1,1,1,1,1,1,1,1,1,1,1,1,1,1,2,4),(4,4),(-2.44876655188573E-5,
0.517382418144585,7.4075292717509,14.2976761253572,21.1878229789636,28.0779698325699,
34.9681166861762,41.8582635397825,48.7484103933889,55.6385572469951,59.0836306737983,
62.5287041006015,62.6363626451891,62.7440211897767,62.9593382789519,63.3899724573023,
64.2512408140031,65.1125091707039,65.2201677152915,65.3278262598791,65.5431433490543,
65.7584604382295,65.8661189828171,65.9199482551109,65.9468628912577,65.9603202093312,
65.9737775274046,69.4188509542078,69.8451826827718),(0.69404478427484,5.71008871322936),
 .UNSPECIFIED.);
#533=B_SPLINE_SURFACE_WITH_KNOTS('',3,3,((#1887,#1888,#1889,#1890),(#1891,
#1892,#1893,#1894),(#1895,#1896,#1897,#1898),(#1899,#1900,#1901,#1902),
(#1903,#1904,#1905,#1906),(#1907,#1908,#1909,#1910),(#1911,#1912,#1913,
#1914),(#1915,#1916,#1917,#1918),(#1919,#1920,#1921,#1922),(#1923,#1924,
#1925,#1926),(#1927,#1928,#1929,#1930),(#1931,#1932,#1933,#1934),(#1935,
#1936,#1937,#1938),(#1939,#1940,#1941,#1942),(#1943,#1944,#1945,#1946)),
 .UNSPECIFIED.,.F.,.F.,.F.,(4,3,1,1,1,2,1,1,1,4),(4,4),(-0.109606840941675,
-0.0380153726982226,7.15590313803408,14.3118062760682,21.4677094141021,
35.7795156901703,42.9335757415653,50.0876357929603,64.3957558957503,71.5498285588656),
(0.710824232057761,5.74186663080531),.UNSPECIFIED.);
#534=B_SPLINE_SURFACE_WITH_KNOTS('',3,3,((#2040,#2041,#2042,#2043,#2044,
#2045,#2046,#2047),(#2048,#2049,#2050,#2051,#2052,#2053,#2054,#2055),(#2056,
#2057,#2058,#2059,#2060,#2061,#2062,#2063),(#2064,#2065,#2066,#2067,#2068,
#2069,#2070,#2071)),.UNSPECIFIED.,.F.,.F.,.F.,(4,4),(4,2,1,1,4),(-0.000725025952299773,
0.286896428908322),(-5.05977102868577,-4.08960329782864,-2.45376197869719,
-0.817920659565729,6.78176649516979E-5),.UNSPECIFIED.);
#535=B_SPLINE_SURFACE_WITH_KNOTS('',3,3,((#2073,#2074,#2075,#2076,#2077,
#2078,#2079,#2080,#2081,#2082,#2083,#2084),(#2085,#2086,#2087,#2088,#2089,
#2090,#2091,#2092,#2093,#2094,#2095,#2096),(#2097,#2098,#2099,#2100,#2101,
#2102,#2103,#2104,#2105,#2106,#2107,#2108),(#2109,#2110,#2111,#2112,#2113,
#2114,#2115,#2116,#2117,#2118,#2119,#2120)),.UNSPECIFIED.,.F.,.F.,.F.,(4,
4),(4,1,1,1,1,1,1,2,4),(0.710216638946405,1.00062379654661),(2.26710319828148,
2.44920622495255,3.24670851653092,4.0442108081093,4.84171309968768,6.43671768284444,
6.83546882863363,8.03172226600119,8.09132707388857),.UNSPECIFIED.);
#536=B_SPLINE_SURFACE_WITH_KNOTS('',3,3,((#2121,#2122,#2123,#2124,#2125,
#2126,#2127,#2128,#2129,#2130),(#2131,#2132,#2133,#2134,#2135,#2136,#2137,
#2138,#2139,#2140),(#2141,#2142,#2143,#2144,#2145,#2146,#2147,#2148,#2149,
#2150),(#2151,#2152,#2153,#2154,#2155,#2156,#2157,#2158,#2159,#2160)),
 .UNSPECIFIED.,.F.,.F.,.F.,(4,4),(4,2,1,1,1,1,4),(0.,1.),(-3.92823434603301,
-3.91291631533315,-3.12810848805212,-2.3433006607711,-1.55849283349007,
-0.773685006209047,0.0111228210719787),.UNSPECIFIED.);
#537=B_SPLINE_SURFACE_WITH_KNOTS('',3,3,((#2199,#2200,#2201,#2202,#2203,
#2204,#2205,#2206,#2207,#2208),(#2209,#2210,#2211,#2212,#2213,#2214,#2215,
#2216,#2217,#2218),(#2219,#2220,#2221,#2222,#2223,#2224,#2225,#2226,#2227,
#2228),(#2229,#2230,#2231,#2232,#2233,#2234,#2235,#2236,#2237,#2238)),
 .UNSPECIFIED.,.F.,.F.,.F.,(4,4),(4,1,1,1,1,1,1,4),(-2.24529753555051E-5,
1.00089997503791),(-3.2921617204788,-2.69360904017388,-2.39440973983199,
-1.79601113914822,-1.49681183880634,-0.898413238122568,-0.449614287609741,
-0.000797703876118597),.UNSPECIFIED.);
#538=B_SPLINE_SURFACE_WITH_KNOTS('',3,3,((#2279,#2280,#2281,#2282,#2283,
#2284,#2285,#2286,#2287,#2288,#2289,#2290,#2291,#2292,#2293,#2294,#2295,
#2296,#2297,#2298,#2299,#2300,#2301,#2302,#2303,#2304,#2305,#2306,#2307,
#2308,#2309,#2310,#2311,#2312,#2313,#2314,#2315,#2316,#2317,#2318,#2319,
#2320,#2321,#2322,#2323,#2324,#2325,#2326,#2327,#2328,#2329,#2330,#2331,
#2332,#2333,#2334,#2335,#2336,#2337,#2338,#2339,#2340,#2341,#2342,#2343,
#2344,#2345,#2346,#2347,#2348,#2349,#2350,#2351,#2352,#2353,#2354,#2355),
(#2356,#2357,#2358,#2359,#2360,#2361,#2362,#2363,#2364,#2365,#2366,#2367,
#2368,#2369,#2370,#2371,#2372,#2373,#2374,#2375,#2376,#2377,#2378,#2379,
#2380,#2381,#2382,#2383,#2384,#2385,#2386,#2387,#2388,#2389,#2390,#2391,
#2392,#2393,#2394,#2395,#2396,#2397,#2398,#2399,#2400,#2401,#2402,#2403,
#2404,#2405,#2406,#2407,#2408,#2409,#2410,#2411,#2412,#2413,#2414,#2415,
#2416,#2417,#2418,#2419,#2420,#2421,#2422,#2423,#2424,#2425,#2426,#2427,
#2428,#2429,#2430,#2431,#2432),(#2433,#2434,#2435,#2436,#2437,#2438,#2439,
#2440,#2441,#2442,#2443,#2444,#2445,#2446,#2447,#2448,#2449,#2450,#2451,
#2452,#2453,#2454,#2455,#2456,#2457,#2458,#2459,#2460,#2461,#2462,#2463,
#2464,#2465,#2466,#2467,#2468,#2469,#2470,#2471,#2472,#2473,#2474,#2475,
#2476,#2477,#2478,#2479,#2480,#2481,#2482,#2483,#2484,#2485,#2486,#2487,
#2488,#2489,#2490,#2491,#2492,#2493,#2494,#2495,#2496,#2497,#2498,#2499,
#2500,#2501,#2502,#2503,#2504,#2505,#2506,#2507,#2508,#2509),(#2510,#2511,
#2512,#2513,#2514,#2515,#2516,#2517,#2518,#2519,#2520,#2521,#2522,#2523,
#2524,#2525,#2526,#2527,#2528,#2529,#2530,#2531,#2532,#2533,#2534,#2535,
#2536,#2537,#2538,#2539,#2540,#2541,#2542,#2543,#2544,#2545,#2546,#2547,
#2548,#2549,#2550,#2551,#2552,#2553,#2554,#2555,#2556,#2557,#2558,#2559,
#2560,#2561,#2562,#2563,#2564,#2565,#2566,#2567,#2568,#2569,#2570,#2571,
#2572,#2573,#2574,#2575,#2576,#2577,#2578,#2579,#2580,#2581,#2582,#2583,
#2584,#2585,#2586)),.UNSPECIFIED.,.F.,.F.,.F.,(4,4),(4,1,1,1,1,1,1,1,1,
1,1,1,1,1,1,1,1,1,1,1,1,1,1,1,1,1,1,1,1,1,1,1,1,1,1,1,1,1,1,1,1,1,1,1,1,
1,1,1,1,1,1,1,1,1,1,1,1,1,1,1,1,1,1,1,1,1,1,1,1,1,1,1,1,1,4),(-0.000886496420416377,
1.05290929197974),(-0.000369938656829933,10.1577246131835,20.3154492263669,
30.4731738395485,40.630898452732,50.7886230659154,60.9463476790989,71.1040722922803,
81.2617969054638,91.4195215186474,101.577246131831,111.734970745014,121.892695358196,
132.050419971379,142.208144584563,152.365869197746,162.52359381093,172.681318424111,
182.839043037295,192.996767650478,203.154492263662,213.312216876843,223.469941490027,
233.62766610321,243.785390716394,253.943115329575,264.100839942758,274.258564555942,
284.416289169125,294.574013782309,304.73173839549,314.889463008674,325.047187621857,
335.204912235041,345.362636848222,355.520361461406,365.678086074589,375.835810687773,
385.993535300956,396.151259914138,406.308984527321,416.466709140505,426.624433753688,
436.78215836687,446.939882980053,457.097607593237,467.25533220642,477.413056819604,
487.570781432785,497.728506045968,507.886230659152,518.043955272336,528.201679885517,
538.3594044987,548.517129111884,558.674853725067,568.832578338249,578.990302951432,
589.148027564616,599.305752177799,609.463476790983,619.621201404164,629.778926017348,
639.936650630531,650.094375243715,660.252099856898,670.409824470079,680.567549083263,
690.725273696447,700.88299830963,711.040722922812,721.198447535995,731.356172149179,
741.513896762362,751.671680277206),.UNSPECIFIED.);
#539=B_SPLINE_SURFACE_WITH_KNOTS('',3,3,((#3523,#3524,#3525,#3526,#3527),
(#3528,#3529,#3530,#3531,#3532),(#3533,#3534,#3535,#3536,#3537),(#3538,
#3539,#3540,#3541,#3542),(#3543,#3544,#3545,#3546,#3547),(#3548,#3549,#3550,
#3551,#3552),(#3553,#3554,#3555,#3556,#3557),(#3558,#3559,#3560,#3561,#3562),
(#3563,#3564,#3565,#3566,#3567),(#3568,#3569,#3570,#3571,#3572),(#3573,
#3574,#3575,#3576,#3577),(#3578,#3579,#3580,#3581,#3582),(#3583,#3584,#3585,
#3586,#3587),(#3588,#3589,#3590,#3591,#3592),(#3593,#3594,#3595,#3596,#3597),
(#3598,#3599,#3600,#3601,#3602),(#3603,#3604,#3605,#3606,#3607),(#3608,
#3609,#3610,#3611,#3612),(#3613,#3614,#3615,#3616,#3617),(#3618,#3619,#3620,
#3621,#3622),(#3623,#3624,#3625,#3626,#3627),(#3628,#3629,#3630,#3631,#3632),
(#3633,#3634,#3635,#3636,#3637),(#3638,#3639,#3640,#3641,#3642),(#3643,
#3644,#3645,#3646,#3647),(#3648,#3649,#3650,#3651,#3652),(#3653,#3654,#3655,
#3656,#3657),(#3658,#3659,#3660,#3661,#3662),(#3663,#3664,#3665,#3666,#3667),
(#3668,#3669,#3670,#3671,#3672),(#3673,#3674,#3675,#3676,#3677),(#3678,
#3679,#3680,#3681,#3682),(#3683,#3684,#3685,#3686,#3687),(#3688,#3689,#3690,
#3691,#3692),(#3693,#3694,#3695,#3696,#3697),(#3698,#3699,#3700,#3701,#3702),
(#3703,#3704,#3705,#3706,#3707),(#3708,#3709,#3710,#3711,#3712),(#3713,
#3714,#3715,#3716,#3717),(#3718,#3719,#3720,#3721,#3722),(#3723,#3724,#3725,
#3726,#3727),(#3728,#3729,#3730,#3731,#3732),(#3733,#3734,#3735,#3736,#3737),
(#3738,#3739,#3740,#3741,#3742),(#3743,#3744,#3745,#3746,#3747),(#3748,
#3749,#3750,#3751,#3752),(#3753,#3754,#3755,#3756,#3757),(#3758,#3759,#3760,
#3761,#3762),(#3763,#3764,#3765,#3766,#3767),(#3768,#3769,#3770,#3771,#3772),
(#3773,#3774,#3775,#3776,#3777),(#3778,#3779,#3780,#3781,#3782),(#3783,
#3784,#3785,#3786,#3787),(#3788,#3789,#3790,#3791,#3792),(#3793,#3794,#3795,
#3796,#3797),(#3798,#3799,#3800,#3801,#3802),(#3803,#3804,#3805,#3806,#3807),
(#3808,#3809,#3810,#3811,#3812),(#3813,#3814,#3815,#3816,#3817),(#3818,
#3819,#3820,#3821,#3822),(#3823,#3824,#3825,#3826,#3827),(#3828,#3829,#3830,
#3831,#3832),(#3833,#3834,#3835,#3836,#3837),(#3838,#3839,#3840,#3841,#3842),
(#3843,#3844,#3845,#3846,#3847),(#3848,#3849,#3850,#3851,#3852),(#3853,
#3854,#3855,#3856,#3857),(#3858,#3859,#3860,#3861,#3862),(#3863,#3864,#3865,
#3866,#3867),(#3868,#3869,#3870,#3871,#3872),(#3873,#3874,#3875,#3876,#3877),
(#3878,#3879,#3880,#3881,#3882),(#3883,#3884,#3885,#3886,#3887),(#3888,
#3889,#3890,#3891,#3892),(#3893,#3894,#3895,#3896,#3897),(#3898,#3899,#3900,
#3901,#3902),(#3903,#3904,#3905,#3906,#3907),(#3908,#3909,#3910,#3911,#3912),
(#3913,#3914,#3915,#3916,#3917),(#3918,#3919,#3920,#3921,#3922),(#3923,
#3924,#3925,#3926,#3927),(#3928,#3929,#3930,#3931,#3932),(#3933,#3934,#3935,
#3936,#3937),(#3938,#3939,#3940,#3941,#3942),(#3943,#3944,#3945,#3946,#3947)),
 .UNSPECIFIED.,.F.,.F.,.F.,(4,1,1,1,1,1,1,1,1,1,1,1,1,1,1,1,1,1,1,1,1,1,
1,1,1,1,1,1,1,1,1,1,1,1,1,1,1,1,1,1,1,1,1,1,1,1,1,1,1,1,1,1,1,1,1,1,1,1,
1,1,1,1,1,1,1,1,1,1,1,1,1,1,1,1,1,1,1,1,1,1,1,1,4),(4,1,4),(-0.00123252621497756,
9.91886407747759,19.8377281549553,29.7565922324309,39.6754563099085,49.5943203873861,
59.5131844648638,69.4320485423394,79.350912619817,89.2697766972946,99.1886407747703,
109.107504852248,119.026368929725,128.945233007201,138.864097084679,148.782961162156,
158.701825239634,168.62068931711,178.539553394587,188.458417472065,198.37728154954,
208.296145627018,218.215009704496,228.133873781971,238.052737859449,247.971601936927,
257.890466014404,267.80933009188,277.728194169357,287.647058246835,297.565922324311,
307.484786401788,317.403650479266,327.322514556742,337.241378634219,347.160242711697,
357.079106789174,366.99797086665,376.916834944128,386.835699021605,396.754563099081,
406.673427176559,416.592291254036,426.511155331512,436.430019408989,446.348883486467,
456.267747563945,466.18661164142,476.105475718898,486.024339796375,495.943203873851,
505.862067951329,515.780932028806,525.699796106282,535.61866018376,545.537524261237,
555.456388338715,565.375252416191,575.294116493668,585.212980571146,595.131844648621,
605.050708726099,614.969572803577,624.888436881054,634.80730095853,644.726165036008,
654.645029113485,664.563893190961,674.482757268438,684.401621345916,694.320485423392,
704.239349500869,714.158213578347,724.077077655822,733.9959417333,743.914805810778,
753.833669888255,763.752533965731,773.671398043209,783.590262120686,793.509126198162,
803.427990275639,813.350134067124),(-0.007347166980864,0.948591187321798,
2.21508598843106),.UNSPECIFIED.);
#540=B_SPLINE_SURFACE_WITH_KNOTS('',3,3,((#4392,#4393,#4394,#4395,#4396,
#4397,#4398,#4399,#4400,#4401,#4402,#4403,#4404,#4405,#4406,#4407,#4408,
#4409,#4410,#4411,#4412,#4413,#4414,#4415,#4416,#4417,#4418,#4419,#4420,
#4421,#4422,#4423,#4424,#4425,#4426,#4427,#4428,#4429,#4430,#4431,#4432,
#4433,#4434,#4435,#4436,#4437,#4438,#4439,#4440,#4441,#4442,#4443,#4444,
#4445,#4446,#4447,#4448,#4449,#4450,#4451,#4452,#4453,#4454,#4455,#4456,
#4457,#4458,#4459,#4460,#4461,#4462,#4463,#4464,#4465,#4466,#4467,#4468,
#4469,#4470),(#4471,#4472,#4473,#4474,#4475,#4476,#4477,#4478,#4479,#4480,
#4481,#4482,#4483,#4484,#4485,#4486,#4487,#4488,#4489,#4490,#4491,#4492,
#4493,#4494,#4495,#4496,#4497,#4498,#4499,#4500,#4501,#4502,#4503,#4504,
#4505,#4506,#4507,#4508,#4509,#4510,#4511,#4512,#4513,#4514,#4515,#4516,
#4517,#4518,#4519,#4520,#4521,#4522,#4523,#4524,#4525,#4526,#4527,#4528,
#4529,#4530,#4531,#4532,#4533,#4534,#4535,#4536,#4537,#4538,#4539,#4540,
#4541,#4542,#4543,#4544,#4545,#4546,#4547,#4548,#4549),(#4550,#4551,#4552,
#4553,#4554,#4555,#4556,#4557,#4558,#4559,#4560,#4561,#4562,#4563,#4564,
#4565,#4566,#4567,#4568,#4569,#4570,#4571,#4572,#4573,#4574,#4575,#4576,
#4577,#4578,#4579,#4580,#4581,#4582,#4583,#4584,#4585,#4586,#4587,#4588,
#4589,#4590,#4591,#4592,#4593,#4594,#4595,#4596,#4597,#4598,#4599,#4600,
#4601,#4602,#4603,#4604,#4605,#4606,#4607,#4608,#4609,#4610,#4611,#4612,
#4613,#4614,#4615,#4616,#4617,#4618,#4619,#4620,#4621,#4622,#4623,#4624,
#4625,#4626,#4627,#4628),(#4629,#4630,#4631,#4632,#4633,#4634,#4635,#4636,
#4637,#4638,#4639,#4640,#4641,#4642,#4643,#4644,#4645,#4646,#4647,#4648,
#4649,#4650,#4651,#4652,#4653,#4654,#4655,#4656,#4657,#4658,#4659,#4660,
#4661,#4662,#4663,#4664,#4665,#4666,#4667,#4668,#4669,#4670,#4671,#4672,
#4673,#4674,#4675,#4676,#4677,#4678,#4679,#4680,#4681,#4682,#4683,#4684,
#4685,#4686,#4687,#4688,#4689,#4690,#4691,#4692,#4693,#4694,#4695,#4696,
#4697,#4698,#4699,#4700,#4701,#4702,#4703,#4704,#4705,#4706,#4707)),
 .UNSPECIFIED.,.F.,.F.,.F.,(4,4),(4,1,1,1,1,1,1,1,1,1,1,1,1,1,1,1,1,1,1,
1,1,1,1,1,1,1,1,1,1,1,1,1,1,1,1,1,1,1,1,1,1,1,1,1,1,1,1,1,1,1,1,1,1,1,1,
1,1,1,1,1,1,1,1,1,1,1,1,1,1,1,1,1,1,1,1,1,4),(-0.000161069938633301,1.08072505814662),
(-0.000161069938742379,10.268274464465,20.536548928932,30.8048233933972,
41.0730978578642,51.3413723223292,61.6096467867964,71.8779212512614,82.1461957157284,
92.4144701801935,102.682744644659,112.951019109126,123.219293573591,133.487568038058,
143.755842502523,154.02411696699,164.292391431455,174.560665895922,184.828940360387,
195.097214824854,205.365489289319,215.633763753784,225.902038218251,236.170312682716,
246.438587147183,256.706861611648,266.975136076116,277.243410540581,287.511685005048,
297.779959469513,308.04823393398,318.316508398445,328.58478286291,338.853057327377,
349.121331791842,359.389606256309,369.657880720774,379.926155185241,390.194429649706,
400.462704114173,410.730978578639,420.999253043106,431.267527507571,441.535801972036,
451.804076436503,462.072350900968,472.340625365435,482.6088998299,492.877174294367,
503.145448758832,513.413723223299,523.681997687764,533.950272152231,544.218546616696,
554.486821081161,564.755095545628,575.023370010093,585.29164447456,595.559918939025,
605.828193403493,616.096467867958,626.364742332425,636.63301679689,646.901291261357,
657.169565725822,667.437840190287,677.706114654754,687.974389119219,698.242663583686,
708.510938048151,718.779212512619,729.047486977084,739.315761441551,749.584035906016,
759.852310370483,770.120584834948,780.393685927533),.UNSPECIFIED.);
#541=B_SPLINE_SURFACE_WITH_KNOTS('',3,3,((#4796,#4797,#4798,#4799,#4800,
#4801),(#4802,#4803,#4804,#4805,#4806,#4807),(#4808,#4809,#4810,#4811,#4812,
#4813),(#4814,#4815,#4816,#4817,#4818,#4819)),.UNSPECIFIED.,.F.,.F.,.F.,
(4,4),(4,2,4),(-0.000314466423704518,0.553225942247248),(-0.0060155519538167,
0.496992224023092,1.00031461943957),.UNSPECIFIED.);
#542=B_SPLINE_SURFACE_WITH_KNOTS('',3,3,((#4829,#4830,#4831,#4832,#4833,
#4834),(#4835,#4836,#4837,#4838,#4839,#4840),(#4841,#4842,#4843,#4844,#4845,
#4846),(#4847,#4848,#4849,#4850,#4851,#4852)),.UNSPECIFIED.,.F.,.F.,.F.,
(4,4),(4,2,4),(0.00646170206501067,0.552093688695227),(-0.00601375858402753,
0.498120854035111,1.00225546665425),.UNSPECIFIED.);
#543=B_SPLINE_SURFACE_WITH_KNOTS('',3,3,((#4858,#4859,#4860,#4861,#4862,
#4863),(#4864,#4865,#4866,#4867,#4868,#4869),(#4870,#4871,#4872,#4873,#4874,
#4875),(#4876,#4877,#4878,#4879,#4880,#4881)),.UNSPECIFIED.,.F.,.F.,.F.,
(4,4),(4,2,4),(-4.35249783594452E-5,1.04096632820956),(-1.12088747727093,
-0.0464689460509668,0.0410122935568145),.UNSPECIFIED.);
#544=B_SPLINE_SURFACE_WITH_KNOTS('',3,3,((#4886,#4887,#4888,#4889,#4890,
#4891,#4892,#4893,#4894,#4895),(#4896,#4897,#4898,#4899,#4900,#4901,#4902,
#4903,#4904,#4905),(#4906,#4907,#4908,#4909,#4910,#4911,#4912,#4913,#4914,
#4915),(#4916,#4917,#4918,#4919,#4920,#4921,#4922,#4923,#4924,#4925)),
 .UNSPECIFIED.,.F.,.F.,.F.,(4,4),(4,2,1,1,2,4),(-0.129784976240576,1.),
(-2.37770607315082,-1.9365251021246,-1.16191506127476,-0.774610040849839,
0.,0.0156471734317053),.UNSPECIFIED.);
#545=B_SPLINE_SURFACE_WITH_KNOTS('',3,3,((#4927,#4928,#4929,#4930),(#4931,
#4932,#4933,#4934),(#4935,#4936,#4937,#4938),(#4939,#4940,#4941,#4942),
(#4943,#4944,#4945,#4946),(#4947,#4948,#4949,#4950),(#4951,#4952,#4953,
#4954),(#4955,#4956,#4957,#4958),(#4959,#4960,#4961,#4962),(#4963,#4964,
#4965,#4966),(#4967,#4968,#4969,#4970)),.UNSPECIFIED.,.F.,.F.,.F.,(4,2,
1,1,3,4),(4,4),(-0.0149700006312556,0.,0.439743555407731,0.659615333111597,
1.13991390854396,1.15146274763571),(0.0501013137783954,1.),
 .UNSPECIFIED.);
#546=B_SPLINE_SURFACE_WITH_KNOTS('',3,3,((#4977,#4978,#4979,#4980,#4981,
#4982),(#4983,#4984,#4985,#4986,#4987,#4988),(#4989,#4990,#4991,#4992,#4993,
#4994),(#4995,#4996,#4997,#4998,#4999,#5000),(#5001,#5002,#5003,#5004,#5005,
#5006)),.UNSPECIFIED.,.F.,.F.,.F.,(4,1,4),(4,1,1,4),(0.,0.571428571428571,
1.0008550049901),(-0.000855004988856513,1.19656013699054,1.9942668949834,
2.79282865796637),.UNSPECIFIED.);
#547=B_SPLINE_SURFACE_WITH_KNOTS('',3,3,((#5007,#5008,#5009,#5010),(#5011,
#5012,#5013,#5014),(#5015,#5016,#5017,#5018),(#5019,#5020,#5021,#5022),
(#5023,#5024,#5025,#5026),(#5027,#5028,#5029,#5030),(#5031,#5032,#5033,
#5034),(#5035,#5036,#5037,#5038),(#5039,#5040,#5041,#5042),(#5043,#5044,
#5045,#5046)),.UNSPECIFIED.,.F.,.F.,.F.,(4,2,2,2,4),(4,4),(-0.18314312605962,
0.,0.0442119992033745,1.14601418925265,1.1606432940454),(0.,1.03133983006567),
 .UNSPECIFIED.);
#548=B_SPLINE_SURFACE_WITH_KNOTS('',3,3,((#5050,#5051,#5052,#5053),(#5054,
#5055,#5056,#5057),(#5058,#5059,#5060,#5061),(#5062,#5063,#5064,#5065),
(#5066,#5067,#5068,#5069),(#5070,#5071,#5072,#5073),(#5074,#5075,#5076,
#5077),(#5078,#5079,#5080,#5081),(#5082,#5083,#5084,#5085),(#5086,#5087,
#5088,#5089)),.UNSPECIFIED.,.F.,.F.,.F.,(4,1,1,1,1,1,1,4),(4,4),(-15.085403971598,
-13.7378353842051,-12.3902667968123,-11.0426982094195,-9.69512962202673,
-8.34756103463392,-6.99999244724111,-5.65241193287798),(0.878771486879343,
0.934826218280621),.UNSPECIFIED.);
#549=ADVANCED_FACE('',(#44),#527,.T.);
#550=ADVANCED_FACE('',(#45,#33),#38,.T.);
#551=ADVANCED_FACE('',(#46),#528,.T.);
#552=ADVANCED_FACE('',(#47),#529,.T.);
#553=ADVANCED_FACE('',(#48,#34),#39,.T.);
#554=ADVANCED_FACE('',(#49),#32,.T.);
#555=ADVANCED_FACE('',(#50,#35),#40,.T.);
#556=ADVANCED_FACE('',(#51),#29,.T.);
#557=ADVANCED_FACE('',(#52),#530,.T.);
#558=ADVANCED_FACE('',(#53),#531,.T.);
#559=ADVANCED_FACE('',(#54),#532,.T.);
#560=ADVANCED_FACE('',(#55),#533,.T.);
#561=ADVANCED_FACE('',(#56),#534,.T.);
#562=ADVANCED_FACE('',(#57),#535,.T.);
#563=ADVANCED_FACE('',(#58),#536,.T.);
#564=ADVANCED_FACE('',(#59),#537,.T.);
#565=ADVANCED_FACE('',(#60),#15,.F.);
#566=ADVANCED_FACE('',(#61),#538,.T.);
#567=ADVANCED_FACE('',(#62),#539,.T.);
#568=ADVANCED_FACE('',(#63),#540,.T.);
#569=ADVANCED_FACE('',(#64),#541,.T.);
#570=ADVANCED_FACE('',(#65),#542,.T.);
#571=ADVANCED_FACE('',(#66),#41,.T.);
#572=ADVANCED_FACE('',(#67),#543,.T.);
#573=ADVANCED_FACE('',(#68),#544,.T.);
#574=ADVANCED_FACE('',(#69),#545,.T.);
#575=ADVANCED_FACE('',(#70),#546,.T.);
#576=ADVANCED_FACE('',(#71),#547,.T.);
#577=ADVANCED_FACE('',(#72,#36),#42,.T.);
#578=ADVANCED_FACE('',(#73),#548,.T.);
#579=ADVANCED_FACE('',(#74),#16,.F.);
#580=ADVANCED_FACE('',(#75,#37),#43,.T.);
#581=ADVANCED_FACE('',(#76),#30,.F.);
#582=ADVANCED_FACE('',(#77),#31,.T.);
#583=CLOSED_SHELL('',(#549,#550,#551,#552,#553,#554,#555,#556,#557,#558,
#559,#560,#561,#562,#563,#564,#565,#566,#567,#568,#569,#570,#571,#572,#573,
#574,#575,#576,#577,#578,#579,#580,#581,#582));
#584=DERIVED_UNIT_ELEMENT(#586,1.);
#585=DERIVED_UNIT_ELEMENT(#5264,3.);
#586=(
MASS_UNIT()
NAMED_UNIT(*)
SI_UNIT(.KILO.,.GRAM.)
);
#587=DERIVED_UNIT((#584,#585));
#588=MEASURE_REPRESENTATION_ITEM('density measure',
POSITIVE_RATIO_MEASURE(7850.),#587);
#589=PROPERTY_DEFINITION_REPRESENTATION(#594,#591);
#590=PROPERTY_DEFINITION_REPRESENTATION(#595,#592);
#591=REPRESENTATION('material name',(#593),#5262);
#592=REPRESENTATION('density',(#588),#5262);
#593=DESCRIPTIVE_REPRESENTATION_ITEM('Steel','Steel');
#594=PROPERTY_DEFINITION('material property','material name',#5271);
#595=PROPERTY_DEFINITION('material property','density of part',#5271);
#596=AXIS2_PLACEMENT_3D('placement',#722,#636,#637);
#597=AXIS2_PLACEMENT_3D('',#895,#638,#639);
#598=AXIS2_PLACEMENT_3D('',#940,#640,#641);
#599=AXIS2_PLACEMENT_3D('',#1060,#642,#643);
#600=AXIS2_PLACEMENT_3D('',#1061,#644,#645);
#601=AXIS2_PLACEMENT_3D('',#1063,#646,#647);
#602=AXIS2_PLACEMENT_3D('',#1065,#648,#649);
#603=AXIS2_PLACEMENT_3D('',#1145,#650,#651);
#604=AXIS2_PLACEMENT_3D('',#1162,#652,#653);
#605=AXIS2_PLACEMENT_3D('',#1282,#654,#655);
#606=AXIS2_PLACEMENT_3D('',#1318,#656,#657);
#607=AXIS2_PLACEMENT_3D('',#1319,#658,#659);
#608=AXIS2_PLACEMENT_3D('',#1321,#660,#661);
#609=AXIS2_PLACEMENT_3D('',#1378,#662,#663);
#610=AXIS2_PLACEMENT_3D('',#1380,#664,#665);
#611=AXIS2_PLACEMENT_3D('',#1381,#666,#667);
#612=AXIS2_PLACEMENT_3D('',#1382,#668,#669);
#613=AXIS2_PLACEMENT_3D('',#1384,#670,#671);
#614=AXIS2_PLACEMENT_3D('',#1385,#672,#673);
#615=AXIS2_PLACEMENT_3D('',#1387,#674,#675);
#616=AXIS2_PLACEMENT_3D('',#1512,#677,#678);
#617=AXIS2_PLACEMENT_3D('',#1761,#679,#680);
#618=AXIS2_PLACEMENT_3D('',#2072,#682,#683);
#619=AXIS2_PLACEMENT_3D('',#2277,#684,#685);
#620=AXIS2_PLACEMENT_3D('',#3522,#687,#688);
#621=AXIS2_PLACEMENT_3D('',#4828,#689,#690);
#622=AXIS2_PLACEMENT_3D('',#4853,#691,#692);
#623=AXIS2_PLACEMENT_3D('',#4854,#693,#694);
#624=AXIS2_PLACEMENT_3D('',#4856,#695,#696);
#625=AXIS2_PLACEMENT_3D('',#4857,#697,#698);
#626=AXIS2_PLACEMENT_3D('',#4926,#699,#700);
#627=AXIS2_PLACEMENT_3D('',#4976,#701,#702);
#628=AXIS2_PLACEMENT_3D('',#5047,#703,#704);
#629=AXIS2_PLACEMENT_3D('',#5049,#705,#706);
#630=AXIS2_PLACEMENT_3D('',#5249,#707,#708);
#631=AXIS2_PLACEMENT_3D('',#5251,#710,#711);
#632=AXIS2_PLACEMENT_3D('',#5253,#712,#713);
#633=AXIS2_PLACEMENT_3D('',#5255,#714,#715);
#634=AXIS2_PLACEMENT_3D('',#5256,#716,#717);
#635=AXIS2_PLACEMENT_3D('',#5258,#719,#720);
#636=DIRECTION('axis',(0.,0.,1.));
#637=DIRECTION('refdir',(1.,0.,0.));
#638=DIRECTION('center_axis',(3.06812855820169E-13,-1.,6.16224093998857E-13));
#639=DIRECTION('ref_axis',(0.932300953287928,6.31638493238676E-14,-0.361683470037575));
#640=DIRECTION('center_axis',(-3.52137631201888E-14,-1.,9.13635055947964E-14));
#641=DIRECTION('ref_axis',(0.860682786342059,1.62090791878528E-14,0.509141572938677));
#642=DIRECTION('center_axis',(-0.974258387748369,0.000368788223272112,0.225433932444067));
#643=DIRECTION('ref_axis',(-0.00036475465636836,-0.99999993170436,5.95425653223749E-5));
#644=DIRECTION('center_axis',(0.,-1.,0.));
#645=DIRECTION('ref_axis',(0.,0.,1.));
#646=DIRECTION('center_axis',(0.,-1.,0.));
#647=DIRECTION('ref_axis',(0.,0.,-1.));
#648=DIRECTION('center_axis',(0.,-1.,0.));
#649=DIRECTION('ref_axis',(-0.955863246106974,0.,-0.293811937711589));
#650=DIRECTION('center_axis',(-0.98872834770899,0.000151102141497844,-0.149720511636829));
#651=DIRECTION('ref_axis',(0.0356828521125349,0.97142164548914,-0.234662993972816));
#652=DIRECTION('center_axis',(0.999999693385318,-0.000294276839618013,0.000725693056449004));
#653=DIRECTION('ref_axis',(-0.000113929497370318,-0.971517574570648,-0.236967485787471));
#654=DIRECTION('center_axis',(0.00352663105540015,-0.000260207090434203,
-0.999993747563288));
#655=DIRECTION('ref_axis',(0.990677127452828,-0.136185071908589,0.00352921111104098));
#656=DIRECTION('center_axis',(2.70550194112856E-5,5.13396280348145E-5,-0.999999998316134));
#657=DIRECTION('ref_axis',(-0.997212243216266,-0.0746172971253994,-3.08104209287188E-5));
#658=DIRECTION('center_axis',(0.,-1.,0.));
#659=DIRECTION('ref_axis',(0.,0.,1.));
#660=DIRECTION('center_axis',(-1.27538188971647E-14,1.,9.80235959562083E-15));
#661=DIRECTION('ref_axis',(4.42258731778178E-17,9.80235959562083E-15,-1.));
#662=DIRECTION('center_axis',(-1.34243435455125E-14,1.,7.13797669629781E-15));
#663=DIRECTION('ref_axis',(0.,-7.15085814688812E-15,1.));
#664=DIRECTION('center_axis',(1.10604980658357E-14,-1.,-7.03400175970255E-15));
#665=DIRECTION('ref_axis',(-0.998925131337452,-1.07225638127839E-14,-0.046352799078971));
#666=DIRECTION('center_axis',(-1.,-1.34243435455125E-14,1.2246467825969E-16));
#667=DIRECTION('ref_axis',(-1.22464678259786E-16,7.13805063975937E-15,-1.));
#668=DIRECTION('center_axis',(0.,1.,0.));
#669=DIRECTION('ref_axis',(0.,0.,-1.));
#670=DIRECTION('center_axis',(3.61491020471824E-14,-1.,9.61037305320503E-16));
#671=DIRECTION('ref_axis',(-0.992049019219555,-3.59826297655761E-14,-0.125852069770503));
#672=DIRECTION('center_axis',(-2.17674266897579E-14,1.,-2.17418117352674E-16));
#673=DIRECTION('ref_axis',(-0.125852069770504,-2.52378627240346E-15,0.992049019219555));
#674=DIRECTION('center_axis',(2.77595628113018E-14,-1.,3.33060447604932E-16));
#675=DIRECTION('ref_axis',(0.992049019219555,2.75807634076054E-14,0.125852069770501));
#676=DIRECTION('',(2.17674266897579E-14,-1.,2.17418117352674E-16));
#677=DIRECTION('center_axis',(-2.70550243859767E-5,-5.13396285943172E-5,
0.999999998316134));
#678=DIRECTION('ref_axis',(0.237023299078933,-0.971503964893927,-4.34639816721231E-5));
#679=DIRECTION('center_axis',(0.309629368313011,0.455429889759317,0.834693518479629));
#680=DIRECTION('ref_axis',(-0.942563633458416,0.0313194215669663,0.33255509425414));
#681=DIRECTION('',(0.117323087002397,0.889254429117703,0.442110680204377));
#682=DIRECTION('center_axis',(-0.991430320728594,-0.00455463599869551,0.13055716920536));
#683=DIRECTION('ref_axis',(-0.0745441351329877,-0.800989244650677,-0.594019698218176));
#684=DIRECTION('center_axis',(3.0372124573543E-14,-1.,1.59044464265197E-15));
#685=DIRECTION('ref_axis',(-0.955863246106974,-2.94988892083128E-14,-0.293811937711589));
#686=DIRECTION('',(0.0250215827827732,-0.999657324975556,0.00769109990571536));
#687=DIRECTION('center_axis',(0.00614434294341288,-0.999615034020122,0.0270560679098859));
#688=DIRECTION('ref_axis',(0.990823226035981,0.00973921037919944,0.134812768419171));
#689=DIRECTION('center_axis',(3.75088500013618E-9,-0.999999999999998,6.09266856938761E-8));
#690=DIRECTION('ref_axis',(0.957631487950895,2.11386324544786E-8,0.287996411930694));
#691=DIRECTION('center_axis',(-6.090443071871E-13,-1.,2.50808424193437E-12));
#692=DIRECTION('ref_axis',(0.994882816555726,-8.59333373642764E-13,-0.101035544845093));
#693=DIRECTION('center_axis',(0.,-1.,0.));
#694=DIRECTION('ref_axis',(0.,0.,1.));
#695=DIRECTION('center_axis',(0.,-1.,0.));
#696=DIRECTION('ref_axis',(0.,0.,-1.));
#697=DIRECTION('center_axis',(0.,-1.,0.));
#698=DIRECTION('ref_axis',(0.,0.,-1.));
#699=DIRECTION('center_axis',(-0.0508544632535111,0.00498752912796504,0.998693620746821));
#700=DIRECTION('ref_axis',(-0.233551861919708,-0.972318882945579,-0.0070368786617142));
#701=DIRECTION('center_axis',(0.0323388966547067,0.951445886704414,-0.306112594377312));
#702=DIRECTION('ref_axis',(0.993474725215738,0.00291516392062406,0.114015227828694));
#703=DIRECTION('center_axis',(0.,1.,0.));
#704=DIRECTION('ref_axis',(0.,0.,-1.));
#705=DIRECTION('center_axis',(0.,-1.,0.));
#706=DIRECTION('ref_axis',(-6.30106419910522E-16,0.,-1.));
#707=DIRECTION('center_axis',(1.3587896267399E-19,1.,-4.55525127506374E-16));
#708=DIRECTION('ref_axis',(-6.30106419910522E-16,-4.55525127506374E-16,
-1.));
#709=DIRECTION('',(8.49725556607303E-18,0.999938277319943,0.0111104253035413));
#710=DIRECTION('center_axis',(0.,-1.,0.));
#711=DIRECTION('ref_axis',(1.,0.,0.));
#712=DIRECTION('center_axis',(0.,-1.,0.));
#713=DIRECTION('ref_axis',(0.,0.,-1.));
#714=DIRECTION('center_axis',(0.,-1.,0.));
#715=DIRECTION('ref_axis',(0.,0.,-1.));
#716=DIRECTION('center_axis',(0.,1.,0.));
#717=DIRECTION('ref_axis',(0.,0.,1.));
#718=DIRECTION('',(0.,1.,0.));
#719=DIRECTION('center_axis',(0.,1.,0.));
#720=DIRECTION('ref_axis',(0.,0.,1.));
#721=DIRECTION('',(0.,-1.,0.));
#722=CARTESIAN_POINT('',(0.,0.,0.));
#723=CARTESIAN_POINT('Ctrl Pts',(-0.00365906851668779,-0.0368247732717163,
-0.0185813479900227));
#724=CARTESIAN_POINT('Ctrl Pts',(-0.00367513275310471,-0.0368249329249028,
-0.018650543081173));
#725=CARTESIAN_POINT('Ctrl Pts',(-0.00370709978226929,-0.0368101321412026,
-0.0187882378610196));
#726=CARTESIAN_POINT('Ctrl Pts',(-0.0037490360849898,-0.0367494352405428,
-0.0189688742892893));
#727=CARTESIAN_POINT('Ctrl Pts',(-0.00378400300018709,-0.036664791408293,
-0.0191194907780855));
#728=CARTESIAN_POINT('Ctrl Pts',(-0.00380291350812584,-0.0366000365891756,
-0.019200945899048));
#729=CARTESIAN_POINT('Ctrl Pts',(-0.00381173301993684,-0.0365645667098273,
-0.019238935063788));
#730=CARTESIAN_POINT('Ctrl Pts',(-0.00381214584570228,-0.0365629064274437,
-0.0192407132694697));
#731=CARTESIAN_POINT('Ctrl Pts',(-0.00381255867146771,-0.0365612461450601,
-0.0192424914751514));
#732=CARTESIAN_POINT('Ctrl Pts',(-0.00381297149723315,-0.0365595858626765,
-0.0192442696808331));
#733=CARTESIAN_POINT('Ctrl Pts',(-0.00610645993033513,-0.0368247728749701,
-0.0180130060137178));
#734=CARTESIAN_POINT('Ctrl Pts',(-0.00613258719055383,-0.0368249562234643,
-0.018084908957513));
#735=CARTESIAN_POINT('Ctrl Pts',(-0.00618458135963593,-0.0368080988651856,
-0.0182279982889225));
#736=CARTESIAN_POINT('Ctrl Pts',(-0.00625252024214044,-0.0367390985842513,
-0.0184145495812111));
#737=CARTESIAN_POINT('Ctrl Pts',(-0.00630874371704036,-0.0366432028553887,
-0.0185682691959035));
#738=CARTESIAN_POINT('Ctrl Pts',(-0.00633884170780536,-0.0365701305639153,
-0.0186500732160556));
#739=CARTESIAN_POINT('Ctrl Pts',(-0.00635277621646779,-0.0365302148698208,
-0.0186877847000848));
#740=CARTESIAN_POINT('Ctrl Pts',(-0.0063534284661986,-0.0365283464867039,
-0.018689549908023));
#741=CARTESIAN_POINT('Ctrl Pts',(-0.0063540807159294,-0.0365264781035869,
-0.0186913151159613));
#742=CARTESIAN_POINT('Ctrl Pts',(-0.00635473296566021,-0.0365246097204699,
-0.0186930803238995));
#743=CARTESIAN_POINT('Ctrl Pts',(-0.0107786966820424,-0.0368247722175321,
-0.0159135684297573));
#744=CARTESIAN_POINT('Ctrl Pts',(-0.0108279586487278,-0.036824999198397,
-0.0159856769170484));
#745=CARTESIAN_POINT('Ctrl Pts',(-0.0109259927157569,-0.0368039153455442,
-0.0161291816120161));
#746=CARTESIAN_POINT('Ctrl Pts',(-0.0110527242749303,-0.0367179461608285,
-0.016313601771781));
#747=CARTESIAN_POINT('Ctrl Pts',(-0.0111554449798029,-0.036599333483882,
-0.016461365870216));
#748=CARTESIAN_POINT('Ctrl Pts',(-0.0112088566032851,-0.0365097035136579,
-0.0165369411002009));
#749=CARTESIAN_POINT('Ctrl Pts',(-0.0112330622159369,-0.0364610376078653,
-0.0165707681785283));
#750=CARTESIAN_POINT('Ctrl Pts',(-0.0112341952378983,-0.0364587596427988,
-0.0165723515642987));
#751=CARTESIAN_POINT('Ctrl Pts',(-0.0112353282598597,-0.0364564816777322,
-0.016573934950069));
#752=CARTESIAN_POINT('Ctrl Pts',(-0.0112364612818212,-0.0364542037126657,
-0.0165755183358393));
#753=CARTESIAN_POINT('Ctrl Pts',(-0.0160335051043272,-0.0368247711585745,
-0.0102978419273577));
#754=CARTESIAN_POINT('Ctrl Pts',(-0.016117857156217,-0.0368250678605113,
-0.010351736055712));
#755=CARTESIAN_POINT('Ctrl Pts',(-0.0162857365970321,-0.0367972805588833,
-0.0104590098364025));
#756=CARTESIAN_POINT('Ctrl Pts',(-0.0164976861919931,-0.0366847581513398,
-0.0105935449291036));
#757=CARTESIAN_POINT('Ctrl Pts',(-0.0166615734432104,-0.0365315142824254,
-0.0106961640225168));
#758=CARTESIAN_POINT('Ctrl Pts',(-0.0167410446492415,-0.0364174519736441,
-0.010744872309144));
#759=CARTESIAN_POINT('Ctrl Pts',(-0.0167751539300729,-0.0363561859146186,
-0.0107654037785565));
#760=CARTESIAN_POINT('Ctrl Pts',(-0.0167767505252438,-0.0363533181586414,
-0.0107663648203644));
#761=CARTESIAN_POINT('Ctrl Pts',(-0.0167783471204149,-0.0363504504026641,
-0.0107673258621723));
#762=CARTESIAN_POINT('Ctrl Pts',(-0.0167799437155858,-0.0363475826466868,
-0.0107682869039802));
#763=CARTESIAN_POINT('Ctrl Pts',(-0.0186747943476481,-0.0368247698277037,
-0.0030740694970495));
#764=CARTESIAN_POINT('Ctrl Pts',(-0.0187853139260926,-0.0368251470771078,
-0.0030922116295587));
#765=CARTESIAN_POINT('Ctrl Pts',(-0.0190053039330366,-0.0367902607388726,
-0.0031283275140127));
#766=CARTESIAN_POINT('Ctrl Pts',(-0.0192763301493211,-0.0366500360088918,
-0.0031719245643038));
#767=CARTESIAN_POINT('Ctrl Pts',(-0.019475436917891,-0.0364616666203138,
-0.0032025352515946));
#768=CARTESIAN_POINT('Ctrl Pts',(-0.0195642246629604,-0.0363237206689725,
-0.0032150916481851));
#769=CARTESIAN_POINT('Ctrl Pts',(-0.0195996408773288,-0.0362504822176497,
-0.0032196930911901));
#770=CARTESIAN_POINT('Ctrl Pts',(-0.0196012986477496,-0.036247054055142,
-0.0032199084766073));
#771=CARTESIAN_POINT('Ctrl Pts',(-0.0196029564181703,-0.0362436258926343,
-0.0032201238620245));
#772=CARTESIAN_POINT('Ctrl Pts',(-0.019604614188591,-0.0362401977301265,
-0.0032203392474416));
#773=CARTESIAN_POINT('Ctrl Pts',(-0.018257349305605,-0.0368247686573117,
0.004611669116198));
#774=CARTESIAN_POINT('Ctrl Pts',(-0.0183770156504647,-0.0368252235618551,
0.0046416746361473));
#775=CARTESIAN_POINT('Ctrl Pts',(-0.0186152381450503,-0.0367828153057949,
0.0047013934686332));
#776=CARTESIAN_POINT('Ctrl Pts',(-0.0189011141715071,-0.0366136651388924,
0.0047741408234932));
#777=CARTESIAN_POINT('Ctrl Pts',(-0.0190992460613314,-0.0363897402037059,
0.0048262663489717));
#778=CARTESIAN_POINT('Ctrl Pts',(-0.0191785467015027,-0.0362286007384187,
0.0048484857528129));
#779=CARTESIAN_POINT('Ctrl Pts',(-0.0192068583836474,-0.0361441286139863,
0.0048569716027948));
#780=CARTESIAN_POINT('Ctrl Pts',(-0.0192081836034671,-0.0361401746230881,
0.0048573688104395));
#781=CARTESIAN_POINT('Ctrl Pts',(-0.0192095088232868,-0.0361362206321899,
0.0048577660180843));
#782=CARTESIAN_POINT('Ctrl Pts',(-0.0192108340431065,-0.0361322666412918,
0.004858163225729));
#783=CARTESIAN_POINT('Ctrl Pts',(-0.0148242680773967,-0.0368247673157978,
0.0114962601373262));
#784=CARTESIAN_POINT('Ctrl Pts',(-0.0149307267444026,-0.0368253078901918,
0.0115781382262683));
#785=CARTESIAN_POINT('Ctrl Pts',(-0.0151426782684383,-0.0367749032161638,
0.0117411326682911));
#786=CARTESIAN_POINT('Ctrl Pts',(-0.0153898031996434,-0.0365755103132342,
0.0119326663653032));
#787=CARTESIAN_POINT('Ctrl Pts',(-0.015549779818522,-0.0363156413180577,
0.0120590216492763));
#788=CARTESIAN_POINT('Ctrl Pts',(-0.0156049223812726,-0.036132157201139,
0.0121045432808916));
#789=CARTESIAN_POINT('Ctrl Pts',(-0.0156210678451111,-0.0360373010609279,
0.0121187828626446));
#790=CARTESIAN_POINT('Ctrl Pts',(-0.0156218235857473,-0.0360328610125977,
0.0121194493923078));
#791=CARTESIAN_POINT('Ctrl Pts',(-0.0156225793263836,-0.0360284209642676,
0.012120115921971));
#792=CARTESIAN_POINT('Ctrl Pts',(-0.0156233350670198,-0.0360239809159375,
0.0121207824516341));
#793=CARTESIAN_POINT('Ctrl Pts',(-0.00828092940337887,-0.0368247656907343,
0.0170103916092895));
#794=CARTESIAN_POINT('Ctrl Pts',(-0.00834700624035128,-0.0368254089043443,
0.0171424851576695));
#795=CARTESIAN_POINT('Ctrl Pts',(-0.00847859118772746,-0.0367655302296139,
0.0174054895300539));
#796=CARTESIAN_POINT('Ctrl Pts',(-0.00862595734564977,-0.0365309305086632,
0.0177042520117502));
#797=CARTESIAN_POINT('Ctrl Pts',(-0.00871186528353607,-0.0362307423971665,
0.0178852295758775));
#798=CARTESIAN_POINT('Ctrl Pts',(-0.00873369712114712,-0.0360235688499901,
0.0179373736659273));
#799=CARTESIAN_POINT('Ctrl Pts',(-0.00873656118480645,-0.0359182593330183,
0.0179479948467798));
#800=CARTESIAN_POINT('Ctrl Pts',(-0.00873669524656608,-0.0359133299805911,
0.0179484920054899));
#801=CARTESIAN_POINT('Ctrl Pts',(-0.0087368293083257,-0.0359084006281641,
0.0179489891641999));
#802=CARTESIAN_POINT('Ctrl Pts',(-0.00873696337008533,-0.0359034712757369,
0.01794948632291));
#803=CARTESIAN_POINT('Ctrl Pts',(-0.000648274633591143,-0.0368247641235546,
0.0187200297122895));
#804=CARTESIAN_POINT('Ctrl Pts',(-0.000655300423861222,-0.0368255068017605,
0.0188771264475573));
#805=CARTESIAN_POINT('Ctrl Pts',(-0.000669311100111919,-0.0367564003974067,
0.0191899442602114));
#806=CARTESIAN_POINT('Ctrl Pts',(-0.000682892495169345,-0.036488248276146,
0.0195327076721609));
#807=CARTESIAN_POINT('Ctrl Pts',(-0.000687523047803869,-0.0361514269155625,
0.0197205568860966));
#808=CARTESIAN_POINT('Ctrl Pts',(-0.000685834028357921,-0.0359243546476105,
0.0197577400478675));
#809=CARTESIAN_POINT('Ctrl Pts',(-0.000683890474455826,-0.0358109449716187,
0.0197562884568208));
#810=CARTESIAN_POINT('Ctrl Pts',(-0.000683799500131567,-0.0358056364650593,
0.0197562205104086));
#811=CARTESIAN_POINT('Ctrl Pts',(-0.000683708525807308,-0.0358003279585,
0.0197561525639964));
#812=CARTESIAN_POINT('Ctrl Pts',(-0.000683617551483049,-0.0357950194519406,
0.0197560846175842));
#813=CARTESIAN_POINT('Ctrl Pts',(0.00599033136078591,-0.0368247627068285,
0.0174226890441667));
#814=CARTESIAN_POINT('Ctrl Pts',(0.00604242124019123,-0.0368255979917459,
0.0175778708526031));
#815=CARTESIAN_POINT('Ctrl Pts',(0.00614613209573775,-0.0367476443298944,
0.0178869197624122));
#816=CARTESIAN_POINT('Ctrl Pts',(0.00625693136928632,-0.0364479917429051,
0.0182146916869191));
#817=CARTESIAN_POINT('Ctrl Pts',(0.00631314064583776,-0.0360783980595387,
0.018377178659173));
#818=CARTESIAN_POINT('Ctrl Pts',(0.00632009542013226,-0.035835010800755,
0.0183935680106273));
#819=CARTESIAN_POINT('Ctrl Pts',(0.00631663702643108,-0.0357156027683789,
0.0183808521078476));
#820=CARTESIAN_POINT('Ctrl Pts',(0.00631647514513227,-0.0357100134893552,
0.0183802568989052));
#821=CARTESIAN_POINT('Ctrl Pts',(0.00631631326383345,-0.0357044242103314,
0.0183796616899627));
#822=CARTESIAN_POINT('Ctrl Pts',(0.00631615138253464,-0.0356988349313076,
0.0183790664810202));
#823=CARTESIAN_POINT('Ctrl Pts',(0.0120450269410658,-0.0368247609123705,
0.0144066662518146));
#824=CARTESIAN_POINT('Ctrl Pts',(0.0121557460356307,-0.0368257035582436,
0.0145432908071321));
#825=CARTESIAN_POINT('Ctrl Pts',(0.0123762333299992,-0.0367384064089833,
0.0148153920078879));
#826=CARTESIAN_POINT('Ctrl Pts',(0.0126042135298234,-0.0364060109111307,
0.0150935976085371));
#827=CARTESIAN_POINT('Ctrl Pts',(0.0127077846914347,-0.0360035216499325,
0.01521485407318));
#828=CARTESIAN_POINT('Ctrl Pts',(0.0127087345452952,-0.0357448643590259,
0.0152103793730594));
#829=CARTESIAN_POINT('Ctrl Pts',(0.012693789755911,-0.0356203537450284,
0.0151888570764302));
#830=CARTESIAN_POINT('Ctrl Pts',(0.0126930902167246,-0.0356145256231743,
0.0151878496557508));
#831=CARTESIAN_POINT('Ctrl Pts',(0.0126923906775382,-0.0356086975013201,
0.0151868422350715));
#832=CARTESIAN_POINT('Ctrl Pts',(0.0126916911383518,-0.035602869379466,
0.0151858348143922));
#833=CARTESIAN_POINT('Ctrl Pts',(0.0170595933103813,-0.0368247595348033,
0.0084077713253058));
#834=CARTESIAN_POINT('Ctrl Pts',(0.0172270994919223,-0.0368258071541156,
0.0084947519489463));
#835=CARTESIAN_POINT('Ctrl Pts',(0.0175607110704684,-0.0367271064611764,
0.0086680654168065));
#836=CARTESIAN_POINT('Ctrl Pts',(0.0178901348128831,-0.0363555714638729,
0.0088354762823635));
#837=CARTESIAN_POINT('Ctrl Pts',(0.0180148126037625,-0.0359159164016329,
0.0088927748813767));
#838=CARTESIAN_POINT('Ctrl Pts',(0.0179891002644265,-0.0356420531629769,
0.0088732964765953));
#839=CARTESIAN_POINT('Ctrl Pts',(0.0179519265436389,-0.0355134597521522,
0.0088507613105012));
#840=CARTESIAN_POINT('Ctrl Pts',(0.0179501865074479,-0.0355074405217922,
0.0088497064791918));
#841=CARTESIAN_POINT('Ctrl Pts',(0.0179484464712568,-0.0355014212914321,
0.0088486516478824));
#842=CARTESIAN_POINT('Ctrl Pts',(0.0179467064350658,-0.035495402061072,
0.0088475968165729));
#843=CARTESIAN_POINT('Ctrl Pts',(0.0189236845872212,-0.0368247562281304,
6.07779455778013E-5));
#844=CARTESIAN_POINT('Ctrl Pts',(0.0191227860702936,-0.036825985991186,
6.58742896923026E-5));
#845=CARTESIAN_POINT('Ctrl Pts',(0.0195193769917785,-0.0367130071262071,
7.60101868516028E-5));
#846=CARTESIAN_POINT('Ctrl Pts',(0.0198882175565556,-0.0362941511230121,
8.27616810917009E-5));
#847=CARTESIAN_POINT('Ctrl Pts',(0.0199910546841313,-0.0358130764982314,
8.01272870422021E-5));
#848=CARTESIAN_POINT('Ctrl Pts',(0.019923734595044,-0.0355257034021086,
7.42228768516018E-5));
#849=CARTESIAN_POINT('Ctrl Pts',(0.0198606025261206,-0.0353953113970726,
7.05012025761032E-5));
#850=CARTESIAN_POINT('Ctrl Pts',(0.0198576474255169,-0.0353892079776952,
7.03269975788001E-5));
#851=CARTESIAN_POINT('Ctrl Pts',(0.0198546923249132,-0.035383104558318,
7.01527925815015E-5));
#852=CARTESIAN_POINT('Ctrl Pts',(0.0198517372243096,-0.0353770011389406,
6.9978587584103E-5));
#853=CARTESIAN_POINT('Ctrl Pts',(0.0175193594608064,-0.0368247551325352,
-0.0074977334403467));
#854=CARTESIAN_POINT('Ctrl Pts',(0.0177154545121467,-0.0368260964719898,
-0.0075755472530101));
#855=CARTESIAN_POINT('Ctrl Pts',(0.0181061234395544,-0.0366987763404024,
-0.0077304410592487));
#856=CARTESIAN_POINT('Ctrl Pts',(0.018447639975548,-0.0362335983527913,
-0.0078692781206052));
#857=CARTESIAN_POINT('Ctrl Pts',(0.0185068055543471,-0.0357152776289323,
-0.0078991869861739));
#858=CARTESIAN_POINT('Ctrl Pts',(0.018407791934134,-0.0354190548477945,
-0.0078647781748892));
#859=CARTESIAN_POINT('Ctrl Pts',(0.0183293803137667,-0.0352896348744795,
-0.0078360788944921));
#860=CARTESIAN_POINT('Ctrl Pts',(0.0183257100043561,-0.0352835769541897,
-0.007834735531883));
#861=CARTESIAN_POINT('Ctrl Pts',(0.0183220396949454,-0.0352775190338997,
-0.0078333921692739));
#862=CARTESIAN_POINT('Ctrl Pts',(0.0183183693855348,-0.0352714611136099,
-0.0078320488066648));
#863=CARTESIAN_POINT('Ctrl Pts',(0.0132681829242169,-0.0368247506255602,
-0.0139086075036849));
#864=CARTESIAN_POINT('Ctrl Pts',(0.013427639797596,-0.0368263245408462,
-0.0140653032724989));
#865=CARTESIAN_POINT('Ctrl Pts',(0.0137452735485167,-0.0366824809717199,
-0.0143775011124165));
#866=CARTESIAN_POINT('Ctrl Pts',(0.0140023890911837,-0.0361660499293118,
-0.0146354478667243));
#867=CARTESIAN_POINT('Ctrl Pts',(0.014012116202252,-0.0356105733218099,
-0.0146546662610744));
#868=CARTESIAN_POINT('Ctrl Pts',(0.0139032611282434,-0.0353098878177782,
-0.0145546797807866));
#869=CARTESIAN_POINT('Ctrl Pts',(0.0138261492836828,-0.0351847938746749,
-0.014482099086702));
#870=CARTESIAN_POINT('Ctrl Pts',(0.0138225398144812,-0.0351789384482159,
-0.0144787017126485));
#871=CARTESIAN_POINT('Ctrl Pts',(0.0138189303452795,-0.035173083021757,
-0.014475304338595));
#872=CARTESIAN_POINT('Ctrl Pts',(0.0138153208760779,-0.035167227595298,
-0.0144719069645414));
#873=CARTESIAN_POINT('Ctrl Pts',(0.00900935736564535,-0.0368247523793715,
-0.0167542844126143));
#874=CARTESIAN_POINT('Ctrl Pts',(0.00912432906456514,-0.0368263386614093,
-0.0169522648672674));
#875=CARTESIAN_POINT('Ctrl Pts',(0.00935348292508621,-0.036669622345307,
-0.0173463526348589));
#876=CARTESIAN_POINT('Ctrl Pts',(0.00952862275180042,-0.0361143742150699,
-0.0176508483304883));
#877=CARTESIAN_POINT('Ctrl Pts',(0.00951724555990786,-0.0355344099569654,
-0.0176367496776538));
#878=CARTESIAN_POINT('Ctrl Pts',(0.00942609637007712,-0.0352348312718941,
-0.0174834163552219));
#879=CARTESIAN_POINT('Ctrl Pts',(0.00936487462773124,-0.035115625084554,
-0.0173797153969272));
#880=CARTESIAN_POINT('Ctrl Pts',(0.00936200894613946,-0.0351100452535398,
-0.0173748613382897));
#881=CARTESIAN_POINT('Ctrl Pts',(0.00935914326454766,-0.0351044654225255,
-0.0173700072796522));
#882=CARTESIAN_POINT('Ctrl Pts',(0.00935627758295588,-0.0350988855915114,
-0.0173651532210147));
#883=CARTESIAN_POINT('Ctrl Pts',(0.0066893392115613,-0.0368247479246548,
-0.0177214845332863));
#884=CARTESIAN_POINT('Ctrl Pts',(0.00677857691323953,-0.0368265165251457,
-0.0179354992296557));
#885=CARTESIAN_POINT('Ctrl Pts',(0.00695631733919037,-0.0366623898214046,
-0.0183617671735867));
#886=CARTESIAN_POINT('Ctrl Pts',(0.00708866607689509,-0.036085877597764,
-0.0186791735285639));
#887=CARTESIAN_POINT('Ctrl Pts',(0.00707365038852392,-0.0354937353744517,
-0.0186431618870515));
#888=CARTESIAN_POINT('Ctrl Pts',(0.00699875218653585,-0.0351963406159533,
-0.0184635369404264));
#889=CARTESIAN_POINT('Ctrl Pts',(0.00694951342631001,-0.035081267243577,
-0.0183454494372699));
#890=CARTESIAN_POINT('Ctrl Pts',(0.00694720864693956,-0.0350758808623293,
-0.0183399219698859));
#891=CARTESIAN_POINT('Ctrl Pts',(0.00694490386756911,-0.0350704944810816,
-0.0183343945025017));
#892=CARTESIAN_POINT('Ctrl Pts',(0.00694259908819866,-0.035065108099834,
-0.0183288670351176));
#893=CARTESIAN_POINT('',(-0.00675400691152432,-0.036824775785938,-0.0175834850774754));
#894=CARTESIAN_POINT('',(-0.00366014619229681,-0.0368247757871982,-0.0185833962159545));
#895=CARTESIAN_POINT('Origin',(-0.00109866794079338,-0.0368247757875692,
-0.00443340888070017));
#896=CARTESIAN_POINT('',(0.00980994309176964,-0.036824775784652,-0.0160791097438944));
#897=CARTESIAN_POINT('Ctrl Pts',(-0.00675400691152463,-0.0368247757838866,
-0.0175834850774762));
#898=CARTESIAN_POINT('Ctrl Pts',(-0.0079015578546412,-0.0368247789547186,
-0.0171424069196759));
#899=CARTESIAN_POINT('Ctrl Pts',(-0.00900314842671964,-0.0368228648537795,
-0.0165899791354681));
#900=CARTESIAN_POINT('Ctrl Pts',(-0.0114003729185027,-0.0368155608317328,
-0.0150779780778635));
#901=CARTESIAN_POINT('Ctrl Pts',(-0.0126427181935894,-0.0368088686461063,
-0.0140517796313222));
#902=CARTESIAN_POINT('Ctrl Pts',(-0.0152041327322416,-0.0367910776292978,
-0.0113171328247));
#903=CARTESIAN_POINT('Ctrl Pts',(-0.0163909618959938,-0.036778849761877,
-0.00951523096992546));
#904=CARTESIAN_POINT('Ctrl Pts',(-0.0182505302662518,-0.0367492352589682,
-0.00526203717634156));
#905=CARTESIAN_POINT('Ctrl Pts',(-0.0187857868364144,-0.0367332140352304,
-0.0027948308215544));
#906=CARTESIAN_POINT('Ctrl Pts',(-0.0188615605917407,-0.0366995786490218,
0.00222005138187641));
#907=CARTESIAN_POINT('Ctrl Pts',(-0.0183950231249774,-0.0366851081690896,
0.00471762224863614));
#908=CARTESIAN_POINT('Ctrl Pts',(-0.0171234441488461,-0.0366641775660949,
0.00786071421777525));
#909=CARTESIAN_POINT('Ctrl Pts',(-0.0167391229087808,-0.0366591813575447,
0.00864801107574215));
#910=CARTESIAN_POINT('Ctrl Pts',(-0.0150713166984734,-0.0366422717772125,
0.0115352776017473));
#911=CARTESIAN_POINT('Ctrl Pts',(-0.0134356446150855,-0.0366309044257875,
0.0134034235742709));
#912=CARTESIAN_POINT('Ctrl Pts',(-0.0110040402521524,-0.036622239591916,
0.0152762297148217));
#913=CARTESIAN_POINT('Ctrl Pts',(-0.0105031504299409,-0.0366207757584038,
0.0156246172621834));
#914=CARTESIAN_POINT('Ctrl Pts',(-0.00894531527667276,-0.0366162508702938,
0.016599456042071));
#915=CARTESIAN_POINT('Ctrl Pts',(-0.00784318665576954,-0.0366118998358851,
0.0171474103956807));
#916=CARTESIAN_POINT('Ctrl Pts',(-0.00509162455551224,-0.0366032085169869,
0.0181945358634486));
#917=CARTESIAN_POINT('Ctrl Pts',(-0.00341175771536046,-0.0366016600899638,
0.0185827419657813));
#918=CARTESIAN_POINT('Ctrl Pts',(-0.000505488274451739,-0.0366052482757899,
0.0188467084339529));
#919=CARTESIAN_POINT('Ctrl Pts',(0.000699271535458461,-0.0366076909129594,
0.0188405399374547));
#920=CARTESIAN_POINT('Ctrl Pts',(0.00307485903607154,-0.0366092453085324,
0.0186002006507626));
#921=CARTESIAN_POINT('Ctrl Pts',(0.00424058475935609,-0.0366097283058348,
0.0183696885004231));
#922=CARTESIAN_POINT('Ctrl Pts',(0.00749750194465512,-0.0366165956161028,
0.0173991128181343));
#923=CARTESIAN_POINT('Ctrl Pts',(0.00949011171500945,-0.036628886118476,
0.01639822906645));
#924=CARTESIAN_POINT('Ctrl Pts',(0.0122226608466383,-0.0366411142587523,
0.0143580773922494));
#925=CARTESIAN_POINT('Ctrl Pts',(0.0131116620836102,-0.0366448864047259,
0.0135517619020751));
#926=CARTESIAN_POINT('Ctrl Pts',(0.0154373138069157,-0.0366609380053281,
0.0109985582924802));
#927=CARTESIAN_POINT('Ctrl Pts',(0.0166444091631836,-0.0366787352931817,
0.00907109237926204));
#928=CARTESIAN_POINT('Ctrl Pts',(0.017933697268127,-0.0366998233337453,
0.00584530874530085));
#929=CARTESIAN_POINT('Ctrl Pts',(0.0182748865240961,-0.036706672112145,
0.00467325697187506));
#930=CARTESIAN_POINT('Ctrl Pts',(0.0189401630416808,-0.0367291785333788,
0.00114397709790164));
#931=CARTESIAN_POINT('Ctrl Pts',(0.0189347833986406,-0.0367446074035469,
-0.00125078457450411));
#932=CARTESIAN_POINT('Ctrl Pts',(0.0182582105395212,-0.0367673255385423,
-0.00475341531457931));
#933=CARTESIAN_POINT('Ctrl Pts',(0.0179208283097538,-0.0367750841022009,
-0.00590134070653485));
#934=CARTESIAN_POINT('Ctrl Pts',(0.0167055726762496,-0.0367942291217601,
-0.00893599710062706));
#935=CARTESIAN_POINT('Ctrl Pts',(0.0156208647127799,-0.0368042692721027,
-0.0107217010242861));
#936=CARTESIAN_POINT('Ctrl Pts',(0.0129874164460989,-0.0368199660880747,
-0.0137803158587885));
#937=CARTESIAN_POINT('Ctrl Pts',(0.0114836144464719,-0.0368247600579447,
-0.0150573363881994));
#938=CARTESIAN_POINT('Ctrl Pts',(0.00980994309177004,-0.0368247757809932,
-0.0160791097438951));
#939=CARTESIAN_POINT('',(0.00694300622824464,-0.0368246677545415,-0.0176215582720861));
#940=CARTESIAN_POINT('Origin',(0.0017881367260913,-0.036824775787577,-0.00417589124685154));
#941=CARTESIAN_POINT('',(0.00721805595732723,-0.0351037792215756,-0.0182575651085517));
#942=CARTESIAN_POINT('Ctrl Pts',(0.00694300622824464,-0.0368246677545415,
-0.0176215582720861));
#943=CARTESIAN_POINT('Ctrl Pts',(0.00703251221605895,-0.0368212593770403,
-0.0178285436693487));
#944=CARTESIAN_POINT('Ctrl Pts',(0.00711692805969399,-0.0367384944666989,
-0.0180237007703409));
#945=CARTESIAN_POINT('Ctrl Pts',(0.00718353573212155,-0.0366112329298322,
-0.0181776749577208));
#946=CARTESIAN_POINT('Ctrl Pts',(0.00724036288932105,-0.0365026581801465,
-0.0183090399346371));
#947=CARTESIAN_POINT('Ctrl Pts',(0.00728476441441578,-0.0363596795750277,
-0.0184116695988539));
#948=CARTESIAN_POINT('Ctrl Pts',(0.00731048694403,-0.0362020756119794,-0.0184711386288695));
#949=CARTESIAN_POINT('Ctrl Pts',(0.00731491404552503,-0.0361749504127514,
-0.0184813738365119));
#950=CARTESIAN_POINT('Ctrl Pts',(0.00731877199508906,-0.0361475395129311,
-0.0184902938139533));
#951=CARTESIAN_POINT('Ctrl Pts',(0.00732209071278857,-0.036119986788473,
-0.0184979682396982));
#952=CARTESIAN_POINT('Ctrl Pts',(0.00735487716497934,-0.0358477864493769,
-0.018573785834191));
#953=CARTESIAN_POINT('Ctrl Pts',(0.00733645239235881,-0.0355562259855181,
-0.0185312501443149));
#954=CARTESIAN_POINT('Ctrl Pts',(0.00728687859519755,-0.0353306145144259,
-0.0184166673917728));
#955=CARTESIAN_POINT('Ctrl Pts',(0.00726810521364627,-0.0352451764307668,
-0.0183732754013293));
#956=CARTESIAN_POINT('Ctrl Pts',(0.00724483787166385,-0.0351686670487493,
-0.0183194883717484));
#957=CARTESIAN_POINT('Ctrl Pts',(0.00721805695934206,-0.0351037765632572,
-0.0182575674626896));
#958=CARTESIAN_POINT('',(0.00695408042329515,-0.0350817930764638,-0.0183431779940644));
#959=CARTESIAN_POINT('Ctrl Pts',(0.00721805393111213,-0.0351037845368417,
-0.0182575604083012));
#960=CARTESIAN_POINT('Ctrl Pts',(0.00721570289781585,-0.0350980414806555,
-0.0182520793870821));
#961=CARTESIAN_POINT('Ctrl Pts',(0.00718386920734846,-0.0350932235906159,
-0.0182602299713159));
#962=CARTESIAN_POINT('Ctrl Pts',(0.00715725581615991,-0.0350904932975914,
-0.0182684651851616));
#963=CARTESIAN_POINT('Ctrl Pts',(0.00713064241678364,-0.0350877630037269,
-0.0182767004015408));
#964=CARTESIAN_POINT('Ctrl Pts',(0.0071092561100548,-0.0350871018055576,
-0.0182850360894992));
#965=CARTESIAN_POINT('Ctrl Pts',(0.00708874195075414,-0.0350863654621036,
-0.0182928840970076));
#966=CARTESIAN_POINT('Ctrl Pts',(0.00704771363215282,-0.0350848927751956,
-0.0183085801120243));
#967=CARTESIAN_POINT('Ctrl Pts',(0.00701017750105665,-0.0350831099138341,
-0.0183223337462068));
#968=CARTESIAN_POINT('Ctrl Pts',(0.00695423340588372,-0.0350813517491722,
-0.0183435436868362));
#969=CARTESIAN_POINT('',(-0.00390262774234742,-0.0365577646328805,-0.0192225302382337));
#970=CARTESIAN_POINT('Ctrl Pts',(0.00695408042329515,-0.0350817930764638,
-0.0183431779940644));
#971=CARTESIAN_POINT('Ctrl Pts',(0.00892494244292868,-0.0351106506855254,
-0.0175537489893075));
#972=CARTESIAN_POINT('Ctrl Pts',(0.0107751325450411,-0.0351367513670936,
-0.0164459494924639));
#973=CARTESIAN_POINT('Ctrl Pts',(0.0124022192012412,-0.035165098940294,
-0.0150663626614704));
#974=CARTESIAN_POINT('Ctrl Pts',(0.0125168632444167,-0.0351670963018934,
-0.0149691573825665));
#975=CARTESIAN_POINT('Ctrl Pts',(0.0126303988739655,-0.035169105514124,
-0.0148706015765267));
#976=CARTESIAN_POINT('Ctrl Pts',(0.0127428023429328,-0.035171128613572,
-0.0147707262090793));
#977=CARTESIAN_POINT('Ctrl Pts',(0.0144504931008686,-0.035201864570937,
-0.013253368751144));
#978=CARTESIAN_POINT('Ctrl Pts',(0.0158945117536895,-0.0352336918761032,
-0.0114306001719628));
#979=CARTESIAN_POINT('Ctrl Pts',(0.0169841048367383,-0.0352630742138697,
-0.00941281156595358));
#980=CARTESIAN_POINT('Ctrl Pts',(0.0173361293862574,-0.0352725670276339,
-0.00876090661528373));
#981=CARTESIAN_POINT('Ctrl Pts',(0.0176515019012449,-0.0352823181732481,
-0.00808877118261899));
#982=CARTESIAN_POINT('Ctrl Pts',(0.0179270551867775,-0.0352922195479325,
-0.007400224830573));
#983=CARTESIAN_POINT('Ctrl Pts',(0.018504399673113,-0.035312965096548,-0.00595756941395621));
#984=CARTESIAN_POINT('Ctrl Pts',(0.0189068829100465,-0.0353343839257059,
-0.00444275886074742));
#985=CARTESIAN_POINT('Ctrl Pts',(0.0191260131236896,-0.0353552870503813,
-0.00290074326408238));
#986=CARTESIAN_POINT('Ctrl Pts',(0.0193520817405496,-0.0353768520386358,
-0.00130990224166475));
#987=CARTESIAN_POINT('Ctrl Pts',(0.0193833108970259,-0.0353980701550495,
0.000311828880158418));
#988=CARTESIAN_POINT('Ctrl Pts',(0.0192111811589301,-0.0354197458283093,
0.00191254616232353));
#989=CARTESIAN_POINT('Ctrl Pts',(0.0191368319385745,-0.0354291083558154,
0.00260395534736836));
#990=CARTESIAN_POINT('Ctrl Pts',(0.0190245651684465,-0.0354385574143083,
0.00329143573457222));
#991=CARTESIAN_POINT('Ctrl Pts',(0.0188757886685695,-0.0354481621083384,
0.00397098996430904));
#992=CARTESIAN_POINT('Ctrl Pts',(0.0183825719736756,-0.0354800031279143,
0.00622381545401272));
#993=CARTESIAN_POINT('Ctrl Pts',(0.0174866190678176,-0.0355095234765226,
0.00839120017818895));
#994=CARTESIAN_POINT('Ctrl Pts',(0.0162357295632812,-0.0355405828143818,
0.0103347347368727));
#995=CARTESIAN_POINT('Ctrl Pts',(0.0161551167214009,-0.0355425844152287,
0.0104599846838103));
#996=CARTESIAN_POINT('Ctrl Pts',(0.0160730360782279,-0.0355445941180022,
0.0105842919326173));
#997=CARTESIAN_POINT('Ctrl Pts',(0.0159895004444583,-0.0355466108366246,
0.0107076183099621));
#998=CARTESIAN_POINT('Ctrl Pts',(0.014776792885457,-0.0355758880421412,
0.012497977983808));
#999=CARTESIAN_POINT('Ctrl Pts',(0.0132572556990833,-0.0356066708839836,
0.0140816864855357));
#1000=CARTESIAN_POINT('Ctrl Pts',(0.0115214250828465,-0.0356354414299933,
0.0153749319689758));
#1001=CARTESIAN_POINT('Ctrl Pts',(0.0107344620942785,-0.0356484849577769,
0.0159612428227424));
#1002=CARTESIAN_POINT('Ctrl Pts',(0.00990253804812065,-0.035661593689446,
0.0164883306639008));
#1003=CARTESIAN_POINT('Ctrl Pts',(0.00903454563376333,-0.0356747486983962,
0.0169479101046441));
#1004=CARTESIAN_POINT('Ctrl Pts',(0.00835249612570799,-0.035685085617515,
0.0173090376056296));
#1005=CARTESIAN_POINT('Ctrl Pts',(0.00764818329749981,-0.0356954510809032,
0.0176284846375046));
#1006=CARTESIAN_POINT('Ctrl Pts',(0.00692730590326012,-0.0357058354211092,
0.017904775585751));
#1007=CARTESIAN_POINT('Ctrl Pts',(0.00640264698632066,-0.0357133932065649,
0.0181058618048853));
#1008=CARTESIAN_POINT('Ctrl Pts',(0.00586921555067548,-0.0357209609821526,
0.0182840904629995));
#1009=CARTESIAN_POINT('Ctrl Pts',(0.00532922273435954,-0.0357285349116216,
0.0184389308449878));
#1010=CARTESIAN_POINT('Ctrl Pts',(0.0035914811549224,-0.0357529084435657,
0.0189372200107452));
#1011=CARTESIAN_POINT('Ctrl Pts',(0.00178347486895797,-0.0357772637435316,
0.0191939595461915));
#1012=CARTESIAN_POINT('Ctrl Pts',(-2.4409346184772E-5,-0.0358016662731034,
0.0191911498070488));
#1013=CARTESIAN_POINT('Ctrl Pts',(-0.000532539349145469,-0.0358085249299353,
0.0191903600923387));
#1014=CARTESIAN_POINT('Ctrl Pts',(-0.00104065781530591,-0.0358153873081404,
0.019169068073032));
#1015=CARTESIAN_POINT('Ctrl Pts',(-0.00154719967861341,-0.0358222548369872,
0.0191276644127293));
#1016=CARTESIAN_POINT('Ctrl Pts',(-0.00385597528849513,-0.0358535564612953,
0.0189389499786597));
#1017=CARTESIAN_POINT('Ctrl Pts',(-0.00613150210007695,-0.0358846513226602,
0.0183325828548307));
#1018=CARTESIAN_POINT('Ctrl Pts',(-0.00822689480073442,-0.035916113454643,
0.0173454945575123));
#1019=CARTESIAN_POINT('Ctrl Pts',(-0.00851309881420157,-0.0359204107820331,
0.0172106708405783));
#1020=CARTESIAN_POINT('Ctrl Pts',(-0.00879592502994773,-0.0359246931833749,
0.0170687525296658));
#1021=CARTESIAN_POINT('Ctrl Pts',(-0.00907499693024627,-0.035928965403467,
0.0169198366987867));
#1022=CARTESIAN_POINT('Ctrl Pts',(-0.0108391012096252,-0.0359559714966595,
0.0159784912812077));
#1023=CARTESIAN_POINT('Ctrl Pts',(-0.0124531499052345,-0.035982574471633,
0.0147575466470841));
#1024=CARTESIAN_POINT('Ctrl Pts',(-0.0138449049806998,-0.0360099529096792,
0.0133235922872715));
#1025=CARTESIAN_POINT('Ctrl Pts',(-0.0146424280654709,-0.0360256416876486,
0.0125018875745537));
#1026=CARTESIAN_POINT('Ctrl Pts',(-0.0153675878365367,-0.0360412683906799,
0.0116096198897581));
#1027=CARTESIAN_POINT('Ctrl Pts',(-0.0160063211145798,-0.036056784061456,
0.010659719863611));
#1028=CARTESIAN_POINT('Ctrl Pts',(-0.0166585712358205,-0.0360726280741177,
0.00968971809836828));
#1029=CARTESIAN_POINT('Ctrl Pts',(-0.0172206902220923,-0.0360883562019714,
0.00865963685059931));
#1030=CARTESIAN_POINT('Ctrl Pts',(-0.0176862185700833,-0.0361039211576313,
0.00758878074805668));
#1031=CARTESIAN_POINT('Ctrl Pts',(-0.0184769469757424,-0.0361303591879387,
0.00576986608408851));
#1032=CARTESIAN_POINT('Ctrl Pts',(-0.0189895938902624,-0.0361583237379416,
0.00383065203745414));
#1033=CARTESIAN_POINT('Ctrl Pts',(-0.0191942454384053,-0.0361849964200825,
0.00186099408926618));
#1034=CARTESIAN_POINT('Ctrl Pts',(-0.0192280674943401,-0.0361894045223201,
0.00153547550951151));
#1035=CARTESIAN_POINT('Ctrl Pts',(-0.0192534809411625,-0.0361937780944556,
0.00120912098865249));
#1036=CARTESIAN_POINT('Ctrl Pts',(-0.0192705617128,-0.0361981054205415,
0.000882349519379049));
#1037=CARTESIAN_POINT('Ctrl Pts',(-0.0193909953487884,-0.0362286166659171,
-0.00142166092095579));
#1038=CARTESIAN_POINT('Ctrl Pts',(-0.0190963744693574,-0.0362590856956728,
-0.00374469720636368));
#1039=CARTESIAN_POINT('Ctrl Pts',(-0.0184111474811165,-0.0362906689487609,
-0.00594174850316022));
#1040=CARTESIAN_POINT('Ctrl Pts',(-0.0182537705761387,-0.0362979227124121,
-0.00644634791197066));
#1041=CARTESIAN_POINT('Ctrl Pts',(-0.0180758985463425,-0.0363050054591072,
-0.00694433124605189));
#1042=CARTESIAN_POINT('Ctrl Pts',(-0.0178778132645838,-0.0363119882129266,
-0.00743394151714105));
#1043=CARTESIAN_POINT('Ctrl Pts',(-0.017213425230747,-0.0363354087217077,
-0.00907611908059817));
#1044=CARTESIAN_POINT('Ctrl Pts',(-0.016321646963315,-0.03635773707521,
-0.0106240933858509));
#1045=CARTESIAN_POINT('Ctrl Pts',(-0.0152434378162652,-0.0363814113125087,
-0.0120239791791118));
#1046=CARTESIAN_POINT('Ctrl Pts',(-0.0143852775743912,-0.036400253936189,
-0.0131381659157275));
#1047=CARTESIAN_POINT('Ctrl Pts',(-0.0134081635199875,-0.0364194282313464,
-0.0141600188836808));
#1048=CARTESIAN_POINT('Ctrl Pts',(-0.0123338189602429,-0.036438075833016,
-0.0150629369708959));
#1049=CARTESIAN_POINT('Ctrl Pts',(-0.0116558892814239,-0.0364498427866399,
-0.0156326936316558));
#1050=CARTESIAN_POINT('Ctrl Pts',(-0.0109392615485786,-0.0364614034897015,
-0.0161551314614466));
#1051=CARTESIAN_POINT('Ctrl Pts',(-0.0101919178833583,-0.036472592774515,
-0.0166271739247751));
#1052=CARTESIAN_POINT('Ctrl Pts',(-0.00826022630407742,-0.0365015142041841,
-0.017847282549374));
#1053=CARTESIAN_POINT('Ctrl Pts',(-0.0061203241568593,-0.0365333179347345,
-0.0187271603004458));
#1054=CARTESIAN_POINT('Ctrl Pts',(-0.00390085724833599,-0.0365633622721964,
-0.0192193881825776));
#1055=CARTESIAN_POINT('',(-0.00381173033376698,-0.0365645534628944,-0.0192389233014255));
#1056=CARTESIAN_POINT('Ctrl Pts',(-0.00390184641901746,-0.0365583658647937,
-0.0192247843631273));
#1057=CARTESIAN_POINT('Ctrl Pts',(-0.00384378892852833,-0.0365590463514327,
-0.0192375436784871));
#1058=CARTESIAN_POINT('Ctrl Pts',(-0.00381371889673981,-0.0365610852335979,
-0.0192421036452006));
#1059=CARTESIAN_POINT('Ctrl Pts',(-0.00381170320693963,-0.0365644195052116,
-0.0192388045155042));
#1060=CARTESIAN_POINT('Origin',(-0.00365978141457236,-0.0358247126131789,
-0.0185834557622854));
#1061=CARTESIAN_POINT('Origin',(-0.0198513958821401,-0.0368247757875791,
-0.0041286598588784));
#1062=CARTESIAN_POINT('',(2.96681333257642E-7,-0.0368247757875791,-0.0175368455780866));
#1063=CARTESIAN_POINT('Origin',(2.96681333257642E-7,-0.0368247757875791,
-1.08455780865979E-5));
#1064=CARTESIAN_POINT('',(0.0135735547760523,-0.0368247757875787,0.00416128393741798));
#1065=CARTESIAN_POINT('Origin',(2.96681333257972E-7,-0.0368247757875787,
-1.08455780865979E-5));
#1066=CARTESIAN_POINT('Ctrl Pts',(1.04962603268527E-5,-0.0201513814951998,
-0.0137742336034969));
#1067=CARTESIAN_POINT('Ctrl Pts',(-0.00204839641652971,-0.0201513476938919,
-0.0137757587578769));
#1068=CARTESIAN_POINT('Ctrl Pts',(-0.00616634688265976,-0.0201512343286248,
-0.0128393744373303));
#1069=CARTESIAN_POINT('Ctrl Pts',(-0.0111207280208473,-0.0201509606249383,
-0.00889488689611736));
#1070=CARTESIAN_POINT('Ctrl Pts',(-0.0138754722375279,-0.0201506371070468,
-0.00318672222158992));
#1071=CARTESIAN_POINT('Ctrl Pts',(-0.0138758077529473,-0.0201503628839031,
0.00243869931049403));
#1072=CARTESIAN_POINT('Ctrl Pts',(-0.0116003745587385,-0.0201501163119918,
0.00826459545694297));
#1073=CARTESIAN_POINT('Ctrl Pts',(-0.00740433951683381,-0.0201499952359794,
0.0121647749597088));
#1074=CARTESIAN_POINT('Ctrl Pts',(-0.00341524357811764,-0.0201500008080413,
0.0133980197579822));
#1075=CARTESIAN_POINT('Ctrl Pts',(-0.00205587898307259,-0.0201500133008287,
0.0136010278650403));
#1076=CARTESIAN_POINT('Ctrl Pts',(1.10044841730796E-5,-0.0183037916556919,
-0.0137258585021228));
#1077=CARTESIAN_POINT('Ctrl Pts',(-0.00204059686037478,-0.018303775708654,
-0.0137274600663508));
#1078=CARTESIAN_POINT('Ctrl Pts',(-0.00614343828287456,-0.0183037221543372,
-0.0127948387611507));
#1079=CARTESIAN_POINT('Ctrl Pts',(-0.0110806707581069,-0.0183035929697863,
-0.00886506187469288));
#1080=CARTESIAN_POINT('Ctrl Pts',(-0.0138263330867959,-0.018303440306065,
-0.0031773904178421));
#1081=CARTESIAN_POINT('Ctrl Pts',(-0.0138275173342484,-0.0183033109592012,
0.00242850697936866));
#1082=CARTESIAN_POINT('Ctrl Pts',(-0.0115602765178056,-0.0183031946933627,
0.0082348163401588));
#1083=CARTESIAN_POINT('Ctrl Pts',(-0.00737885959228719,-0.0183031376122255,
0.0121219953459017));
#1084=CARTESIAN_POINT('Ctrl Pts',(-0.00340316147992685,-0.0183031402285537,
0.0133510296867346));
#1085=CARTESIAN_POINT('Ctrl Pts',(-0.00204838757278565,-0.0183031461185849,
0.0135533216650892));
#1086=CARTESIAN_POINT('Ctrl Pts',(1.12160946470721E-5,-0.016467678902348,
-0.0132776445750125));
#1087=CARTESIAN_POINT('Ctrl Pts',(-0.00197309140038606,-0.0164676805487592,
-0.0132792858778857));
#1088=CARTESIAN_POINT('Ctrl Pts',(-0.00594143915355097,-0.016467685978517,
-0.0123775780459611));
#1089=CARTESIAN_POINT('Ctrl Pts',(-0.0107174748030094,-0.0164676992567462,
-0.00857713714608477));
#1090=CARTESIAN_POINT('Ctrl Pts',(-0.0133742486085752,-0.0164677150226473,
-0.003075792514117));
#1091=CARTESIAN_POINT('Ctrl Pts',(-0.0133761988088872,-0.0164677284843299,
0.00234723727385832));
#1092=CARTESIAN_POINT('Ctrl Pts',(-0.0111834629951284,-0.0164677406549884,
0.00796467254369628));
#1093=CARTESIAN_POINT('Ctrl Pts',(-0.00713830689579259,-0.0164677466521942,
0.0117256916230667));
#1094=CARTESIAN_POINT('Ctrl Pts',(-0.00329188942285462,-0.016467746362063,
0.0129147420422266));
#1095=CARTESIAN_POINT('Ctrl Pts',(-0.00198118026057892,-0.0164677457437456,
0.0131104189448931));
#1096=CARTESIAN_POINT('Ctrl Pts',(1.11123316967044E-5,-0.0148056231322671,
-0.0124692474564893));
#1097=CARTESIAN_POINT('Ctrl Pts',(-0.00185186150914918,-0.0148056374972639,
-0.012470887554961));
#1098=CARTESIAN_POINT('Ctrl Pts',(-0.00557821846563879,-0.0148056856775604,
-0.011624509705997));
#1099=CARTESIAN_POINT('Ctrl Pts',(-0.0100632734124494,-0.0148058020451616,
-0.00805658365670709));
#1100=CARTESIAN_POINT('Ctrl Pts',(-0.0125592012023107,-0.0148059396627867,
-0.002890914937411));
#1101=CARTESIAN_POINT('Ctrl Pts',(-0.0125617668237697,-0.0148060563741664,
0.002202074995768));
#1102=CARTESIAN_POINT('Ctrl Pts',(-0.0105032464882636,-0.0148061613563962,
0.0074780546721702));
#1103=CARTESIAN_POINT('Ctrl Pts',(-0.00670395391668325,-0.0148062129270785,
0.0110109040450558));
#1104=CARTESIAN_POINT('Ctrl Pts',(-0.00309126671210775,-0.0148062105536018,
0.0121277307859074));
#1105=CARTESIAN_POINT('Ctrl Pts',(-0.00186020007141996,-0.0148062052326093,
0.0123114789129706));
#1106=CARTESIAN_POINT('',(1.087995239448E-5,-0.0148083201264491,-0.0124751048018298));
#1107=CARTESIAN_POINT('',(-0.00963625601011461,-0.0148102854182144,-0.00791084855058495));
#1108=CARTESIAN_POINT('Ctrl Pts',(1.08799523944807E-5,-0.0148083201264491,
-0.0124751048018298));
#1109=CARTESIAN_POINT('Ctrl Pts',(-0.000750721079195074,-0.0148085317072615,
-0.0124752999157033));
#1110=CARTESIAN_POINT('Ctrl Pts',(-0.00151274261254427,-0.0148090540049855,
-0.0124052409428238));
#1111=CARTESIAN_POINT('Ctrl Pts',(-0.00226128157880836,-0.0148095952964434,
-0.0122652088932979));
#1112=CARTESIAN_POINT('Ctrl Pts',(-0.00331938103705373,-0.0148103604405765,
-0.0120672661776637));
#1113=CARTESIAN_POINT('Ctrl Pts',(-0.00435051307270664,-0.0148111635251261,
-0.011729460504899));
#1114=CARTESIAN_POINT('Ctrl Pts',(-0.00532203240641025,-0.0148111805545946,
-0.0112685307898528));
#1115=CARTESIAN_POINT('Ctrl Pts',(-0.00566573244524469,-0.0148111865792085,
-0.0111054650067382));
#1116=CARTESIAN_POINT('Ctrl Pts',(-0.00600222672305273,-0.0148111450176433,
-0.0109269076261592));
#1117=CARTESIAN_POINT('Ctrl Pts',(-0.00633008324239139,-0.0148110767119905,
-0.0107335798202499));
#1118=CARTESIAN_POINT('Ctrl Pts',(-0.00758456860137475,-0.0148108153524131,
-0.00999384494327726));
#1119=CARTESIAN_POINT('Ctrl Pts',(-0.00871243898578155,-0.0148101624451583,
-0.00903774682418091));
#1120=CARTESIAN_POINT('Ctrl Pts',(-0.00963625601011461,-0.0148102854182144,
-0.00791084855058495));
#1121=CARTESIAN_POINT('',(-0.00186425847995126,-0.0148106427130191,0.0123122713560734));
#1122=CARTESIAN_POINT('Ctrl Pts',(-0.00963527584284566,-0.014810901516454,
-0.00791004402363777));
#1123=CARTESIAN_POINT('Ctrl Pts',(-0.0108476497388301,-0.0148109424410009,
-0.0064252722494193));
#1124=CARTESIAN_POINT('Ctrl Pts',(-0.0117179684058711,-0.0148096831461741,
-0.00465917017263797));
#1125=CARTESIAN_POINT('Ctrl Pts',(-0.0121472440890469,-0.0148097375084286,
-0.00279124592641268));
#1126=CARTESIAN_POINT('Ctrl Pts',(-0.0122077053400835,-0.0148097451650698,
-0.00252815849520072));
#1127=CARTESIAN_POINT('Ctrl Pts',(-0.0122593801718338,-0.014809778880681,
-0.00226302780991417));
#1128=CARTESIAN_POINT('Ctrl Pts',(-0.0123022983048188,-0.0148098459586613,
-0.00199637567400058));
#1129=CARTESIAN_POINT('Ctrl Pts',(-0.012629811492063,-0.0148103578384102,
3.84773087487456E-5));
#1130=CARTESIAN_POINT('Ctrl Pts',(-0.0124442004646051,-0.0148099346626377,
0.00215814082487743));
#1131=CARTESIAN_POINT('Ctrl Pts',(-0.0117640945554287,-0.0148102148084207,
0.0041024333151715));
#1132=CARTESIAN_POINT('Ctrl Pts',(-0.0117223048117416,-0.0148102320222403,
0.00422190218571909));
#1133=CARTESIAN_POINT('Ctrl Pts',(-0.0116786520459541,-0.0148102518913943,
0.00434070999496316));
#1134=CARTESIAN_POINT('Ctrl Pts',(-0.0116331718995929,-0.0148102747963616,
0.00445880713031901));
#1135=CARTESIAN_POINT('Ctrl Pts',(-0.0108475264982799,-0.0148106704675207,
0.00649887249342477));
#1136=CARTESIAN_POINT('Ctrl Pts',(-0.00951457836321553,-0.0148076747461774,
0.00832842142056891));
#1137=CARTESIAN_POINT('Ctrl Pts',(-0.00780865364286205,-0.0148081317484331,
0.00970067703797926));
#1138=CARTESIAN_POINT('Ctrl Pts',(-0.00779542320663731,-0.0148081352927508,
0.00971131967666875));
#1139=CARTESIAN_POINT('Ctrl Pts',(-0.00778217063426652,-0.0148081389720854,
0.0097219344701041));
#1140=CARTESIAN_POINT('Ctrl Pts',(-0.00776889600535614,-0.0148081427838087,
0.00973252130566438));
#1141=CARTESIAN_POINT('Ctrl Pts',(-0.00607054773483389,-0.0148086304534647,
0.011086994864623));
#1142=CARTESIAN_POINT('Ctrl Pts',(-0.00401155774338766,-0.0148112849592022,
0.0119853099421483));
#1143=CARTESIAN_POINT('Ctrl Pts',(-0.00186425807172842,-0.014810607120842,
0.0123122539278631));
#1144=CARTESIAN_POINT('',(-0.0020596922018474,-0.0201500479857101,0.0135974768226123));
#1145=CARTESIAN_POINT('Origin',(-0.000584027295235697,-0.0197243948045244,
0.0038528679736641));
#1146=CARTESIAN_POINT('',(-0.0137630693584211,-0.0201503975690261,-1.08455780865979E-5));
#1147=CARTESIAN_POINT('Ctrl Pts',(-0.0137630693584211,-0.0201503975690261,
-1.08455780865979E-5));
#1148=CARTESIAN_POINT('Ctrl Pts',(-0.0137630685955743,-0.0201503684370816,
0.0016184614403178));
#1149=CARTESIAN_POINT('Ctrl Pts',(-0.0131783230378372,-0.0201503101731926,
0.0048765693423177));
#1150=CARTESIAN_POINT('Ctrl Pts',(-0.0106564868167145,-0.020150222777359,
0.009154153256783));
#1151=CARTESIAN_POINT('Ctrl Pts',(-0.00680453282099036,-0.0201501353815254,
0.0122878131431689));
#1152=CARTESIAN_POINT('Ctrl Pts',(-0.00367064580308714,-0.0201500771176363,
0.0133536159847256));
#1153=CARTESIAN_POINT('Ctrl Pts',(-0.00205969274334667,-0.0201500479856918,
0.0135974767406412));
#1154=CARTESIAN_POINT('',(1.03907382529758E-5,-0.0201513390287235,-0.0137742325693443));
#1155=CARTESIAN_POINT('Ctrl Pts',(1.03907382529681E-5,-0.0201513390287235,
-0.0137742325693442));
#1156=CARTESIAN_POINT('Ctrl Pts',(-0.00179207357868995,-0.0201512605737487,
-0.0137755524408043));
#1157=CARTESIAN_POINT('Ctrl Pts',(-0.00539668477811235,-0.0201511036637992,
-0.0130608711607696));
#1158=CARTESIAN_POINT('Ctrl Pts',(-0.00998185783664545,-0.0201508682988749,
-0.0100003225128163));
#1159=CARTESIAN_POINT('Ctrl Pts',(-0.0130457561996019,-0.0201506329339506,
-0.0054173900898901));
#1160=CARTESIAN_POINT('Ctrl Pts',(-0.0137630714128369,-0.0201504760240009,
-0.0018133071496969));
#1161=CARTESIAN_POINT('Ctrl Pts',(-0.0137630693584211,-0.0201503975690261,
-1.08455780865979E-5));
#1162=CARTESIAN_POINT('Origin',(3.3643871502846E-6,-0.0197255920621487,
-0.0039193271700601));
#1163=CARTESIAN_POINT('Ctrl Pts',(-0.00867618565318541,-0.010435753569742,
-0.0071239851950024));
#1164=CARTESIAN_POINT('Ctrl Pts',(-0.00867157345111801,-0.010377035218873,
-0.0071201999068977));
#1165=CARTESIAN_POINT('Ctrl Pts',(-0.00865776454882364,-0.0101884391916749,
-0.0071088659407881));
#1166=CARTESIAN_POINT('Ctrl Pts',(-0.00864715854562179,-0.00999947918108618,
-0.0071001579343281));
#1167=CARTESIAN_POINT('Ctrl Pts',(-0.00864138570769625,-0.00986927841951337,
-0.0070954163813216));
#1168=CARTESIAN_POINT('Ctrl Pts',(-0.00784434564248899,-0.0104356320506496,
-0.0081387130800232));
#1169=CARTESIAN_POINT('Ctrl Pts',(-0.00784017389927808,-0.0103769123882298,
-0.0081343906701691));
#1170=CARTESIAN_POINT('Ctrl Pts',(-0.00782768309579122,-0.0101883121432478,
-0.0081214494679054));
#1171=CARTESIAN_POINT('Ctrl Pts',(-0.00781808728541041,-0.00999934789230585,
-0.0081115101295716));
#1172=CARTESIAN_POINT('Ctrl Pts',(-0.00781286294155551,-0.00986914420464706,
-0.008106100297363));
#1173=CARTESIAN_POINT('Ctrl Pts',(-0.00581362347040699,-0.0104354063363091,
-0.0098594374003499));
#1174=CARTESIAN_POINT('Ctrl Pts',(-0.00581053224545275,-0.0103766842391231,
-0.0098542009271096));
#1175=CARTESIAN_POINT('Ctrl Pts',(-0.00580127691738173,-0.0101880761643654,
-0.0098385233517723));
#1176=CARTESIAN_POINT('Ctrl Pts',(-0.00579416754955958,-0.00999910404215091,
-0.0098264834546378));
#1177=CARTESIAN_POINT('Ctrl Pts',(-0.00579029745450602,-0.00986889492304036,
-0.0098199309909023));
#1178=CARTESIAN_POINT('Ctrl Pts',(-0.00207968849686576,-0.0104351552580685,
-0.011275313123687));
#1179=CARTESIAN_POINT('Ctrl Pts',(-0.00207858617032148,-0.0103764304537315,
-0.0112693211211344));
#1180=CARTESIAN_POINT('Ctrl Pts',(-0.00207528706599358,-0.0101878136733739,
-0.0112513805185771));
#1181=CARTESIAN_POINT('Ctrl Pts',(-0.00207275749690023,-0.00999883279978551,
-0.0112375991200637));
#1182=CARTESIAN_POINT('Ctrl Pts',(-0.00207138334008838,-0.00986861764208305,
-0.0112300966675744));
#1183=CARTESIAN_POINT('Ctrl Pts',(0.00191935040063522,-0.0104350254504091,
-0.0113087601909892));
#1184=CARTESIAN_POINT('Ctrl Pts',(0.00191833141545431,-0.0103762992450871,
-0.0113027516944357));
#1185=CARTESIAN_POINT('Ctrl Pts',(0.00191528115463948,-0.0101876779593453,
-0.0112847622459841));
#1186=CARTESIAN_POINT('Ctrl Pts',(0.00191294036631842,-0.00999869255629215,
-0.0112709451842195));
#1187=CARTESIAN_POINT('Ctrl Pts',(0.00191166750814932,-0.00986847427301341,
-0.0112634244709976));
#1188=CARTESIAN_POINT('Ctrl Pts',(0.00567196848703208,-0.0104350346497615,
-0.0099430458179528));
#1189=CARTESIAN_POINT('Ctrl Pts',(0.00566895370905983,-0.0103763085434627,
-0.0099377644117041));
#1190=CARTESIAN_POINT('Ctrl Pts',(0.00565992779839115,-0.0101876875761417,
-0.0099219522377359));
#1191=CARTESIAN_POINT('Ctrl Pts',(0.00565299648517477,-0.0099987024931344,
-0.0099098087227986));
#1192=CARTESIAN_POINT('Ctrl Pts',(0.00564922445450491,-0.00986848443067075,
-0.0099031997131272));
#1193=CARTESIAN_POINT('Ctrl Pts',(0.00875760674624603,-0.0104351748438406,
-0.0074057446468275));
#1194=CARTESIAN_POINT('Ctrl Pts',(0.00875294989140404,-0.0103764502500431,
-0.0074018116987822));
#1195=CARTESIAN_POINT('Ctrl Pts',(0.00873900698359873,-0.0101878341466754,
-0.0073900365709781));
#1196=CARTESIAN_POINT('Ctrl Pts',(0.00872829697123719,-0.00999885395345397,
-0.0073809929414543));
#1197=CARTESIAN_POINT('Ctrl Pts',(0.00872246685011586,-0.00986863926513605,
-0.0073760707051442));
#1198=CARTESIAN_POINT('Ctrl Pts',(0.0107528359516251,-0.0104354364836767,
-0.003941787658178));
#1199=CARTESIAN_POINT('Ctrl Pts',(0.0107471204531072,-0.0103767147127533,
-0.003939693092379));
#1200=CARTESIAN_POINT('Ctrl Pts',(0.0107300086880701,-0.0101881076872959,
-0.003933420807407));
#1201=CARTESIAN_POINT('Ctrl Pts',(0.0107168672832434,-0.00999913662024696,
-0.0039285993139406));
#1202=CARTESIAN_POINT('Ctrl Pts',(0.0107097152874402,-0.0098689282293705,
-0.003925972479547));
#1203=CARTESIAN_POINT('Ctrl Pts',(0.011220456789678,-0.0104356674286325,
-0.0013214887459985));
#1204=CARTESIAN_POINT('Ctrl Pts',(0.0112144906773847,-0.0103769481478094,
-0.0013207914137353));
#1205=CARTESIAN_POINT('Ctrl Pts',(0.0111966277289439,-0.0101883491299723,
-0.0013187040372748));
#1206=CARTESIAN_POINT('Ctrl Pts',(0.0111829064494387,-0.00999938611267311,
-0.0013171023069695));
#1207=CARTESIAN_POINT('Ctrl Pts',(0.0111754370125543,-0.00986918327626813,
-0.0013162314133486));
#1208=CARTESIAN_POINT('Ctrl Pts',(0.0112210976183338,-0.0104357904355675,
-9.69832172429852E-6));
#1209=CARTESIAN_POINT('Ctrl Pts',(0.0112151310485291,-0.0103770724823443,
-9.69546859199921E-6));
#1210=CARTESIAN_POINT('Ctrl Pts',(0.0111972666443075,-0.0101884777339025,
-9.6862695295985E-6));
#1211=CARTESIAN_POINT('Ctrl Pts',(0.0111835439496015,-0.00999951900884246,
-9.67693972659722E-6));
#1212=CARTESIAN_POINT('Ctrl Pts',(0.0111760735575839,-0.00986931913432706,
-9.6704574250972E-6));
#1213=CARTESIAN_POINT('',(0.011190852353154,-0.0100929116602057,-9.68153674173911E-6));
#1214=CARTESIAN_POINT('',(-0.00791756866568432,-0.010033110887109,-0.007909630110941));
#1215=CARTESIAN_POINT('Ctrl Pts',(-0.0079175416271452,-0.0100426005371309,
-0.00790950798633937));
#1216=CARTESIAN_POINT('Ctrl Pts',(-0.00755240777255587,-0.0100548806162611,
-0.00827481964439249));
#1217=CARTESIAN_POINT('Ctrl Pts',(-0.00716224549356393,-0.0100727808279938,
-0.00861463482404463));
#1218=CARTESIAN_POINT('Ctrl Pts',(-0.00652794229207183,-0.0100913735276837,
-0.00909383024401691));
#1219=CARTESIAN_POINT('Ctrl Pts',(-0.00630179097036675,-0.0100963253261619,
-0.00925192139469819));
#1220=CARTESIAN_POINT('Ctrl Pts',(-0.00594344187118291,-0.0101005369039396,
-0.00948322282373462));
#1221=CARTESIAN_POINT('Ctrl Pts',(-0.00581540989796043,-0.0101013709054299,
-0.0095622601631684));
#1222=CARTESIAN_POINT('Ctrl Pts',(-0.00556941492446118,-0.0101016410392065,
-0.00970736699590551));
#1223=CARTESIAN_POINT('Ctrl Pts',(-0.00545182148231058,-0.0101012121428797,
-0.00977389920994408));
#1224=CARTESIAN_POINT('Ctrl Pts',(-0.00517795407473924,-0.0100988399404855,
-0.00992238418775524));
#1225=CARTESIAN_POINT('Ctrl Pts',(-0.00502097074220552,-0.0100964720150577,
-0.0100027670445997));
#1226=CARTESIAN_POINT('Ctrl Pts',(-0.00446456713610661,-0.0100845443419818,
-0.0102713123500166));
#1227=CARTESIAN_POINT('Ctrl Pts',(-0.00405692173904899,-0.0100692747224173,
-0.0104391940489638));
#1228=CARTESIAN_POINT('Ctrl Pts',(-0.00335540024115523,-0.010036574341414,
-0.0106808862033506));
#1229=CARTESIAN_POINT('Ctrl Pts',(-0.0030668344459863,-0.010021446872169,
-0.010767455156764));
#1230=CARTESIAN_POINT('Ctrl Pts',(-0.00215029538127216,-0.00997483264743348,
-0.0110026065682338));
#1231=CARTESIAN_POINT('Ctrl Pts',(-0.00151363551557598,-0.00995119002388194,
-0.0111085119080071));
#1232=CARTESIAN_POINT('Ctrl Pts',(-0.000497245855155559,-0.00993058210270923,
-0.0111877857843098));
#1233=CARTESIAN_POINT('Ctrl Pts',(-0.000124962321962789,-0.00992517460161451,
-0.0111981934497931));
#1234=CARTESIAN_POINT('Ctrl Pts',(0.00043428227411468,-0.00992062809138221,
-0.011185916977011));
#1235=CARTESIAN_POINT('Ctrl Pts',(0.000621835984840865,-0.00991975679715239,
-0.011177068887529));
#1236=CARTESIAN_POINT('Ctrl Pts',(0.000944753349042768,-0.00991992714832984,
-0.0111536657481865));
#1237=CARTESIAN_POINT('Ctrl Pts',(0.0010803408779762,-0.00992051334147666,
-0.0111413433952401));
#1238=CARTESIAN_POINT('Ctrl Pts',(0.00136445382294396,-0.00992319410375912,
-0.0111102726679763));
#1239=CARTESIAN_POINT('Ctrl Pts',(0.00151295382876655,-0.00992543447208955,
-0.0110910006533948));
#1240=CARTESIAN_POINT('Ctrl Pts',(0.00203232501362886,-0.00993722458732884,
-0.0110129319374802));
#1241=CARTESIAN_POINT('Ctrl Pts',(0.00239673323933472,-0.00995408124223499,
-0.0109389603519183));
#1242=CARTESIAN_POINT('Ctrl Pts',(0.00304609829298472,-0.00998771459693129,
-0.010773763585588));
#1243=CARTESIAN_POINT('Ctrl Pts',(0.00333574691676443,-0.0100038960747356,
-0.0106874583632844));
#1244=CARTESIAN_POINT('Ctrl Pts',(0.00384615146135047,-0.0100298008072587,
-0.0105125745052899));
#1245=CARTESIAN_POINT('Ctrl Pts',(0.00406780113844443,-0.0100401752465442,
-0.0104286914979492));
#1246=CARTESIAN_POINT('Ctrl Pts',(0.00455805321945346,-0.0100594929396392,
-0.0102251645446988));
#1247=CARTESIAN_POINT('Ctrl Pts',(0.004824631635528,-0.0100674668993374,
-0.0101020248291813));
#1248=CARTESIAN_POINT('Ctrl Pts',(0.00520895509196282,-0.0100743077368891,
-0.00990583753641989));
#1249=CARTESIAN_POINT('Ctrl Pts',(0.00533033064586699,-0.0100757711960881,
-0.00984103886396324));
#1250=CARTESIAN_POINT('Ctrl Pts',(0.0055474543240987,-0.0100771113741441,
-0.0097199418596261));
#1251=CARTESIAN_POINT('Ctrl Pts',(0.00564359018214199,-0.0100772429872674,
-0.00966443895157633));
#1252=CARTESIAN_POINT('Ctrl Pts',(0.00584901458461866,-0.0100765263288155,
-0.00954174120881529));
#1253=CARTESIAN_POINT('Ctrl Pts',(0.00595797103305295,-0.0100755207051871,
-0.00947410288739822));
#1254=CARTESIAN_POINT('Ctrl Pts',(0.00627374193188424,-0.0100708290203578,
-0.00927049959563953));
#1255=CARTESIAN_POINT('Ctrl Pts',(0.00647704853536409,-0.0100654991663897,
-0.00912968278745869));
#1256=CARTESIAN_POINT('Ctrl Pts',(0.00696676796084574,-0.0100480903523462,
-0.00876596212250743));
#1257=CARTESIAN_POINT('Ctrl Pts',(0.00724697857971267,-0.0100339218340526,
-0.00853593649264083));
#1258=CARTESIAN_POINT('Ctrl Pts',(0.00780906708731948,-0.0100037763952775,
-0.00802701710828045));
#1259=CARTESIAN_POINT('Ctrl Pts',(0.00808816322072577,-0.00998773583421931,
-0.00774591866838106));
#1260=CARTESIAN_POINT('Ctrl Pts',(0.00841751176716373,-0.00997771786999064,
-0.00737694273025459));
#1261=CARTESIAN_POINT('Ctrl Pts',(0.00848268889381458,-0.00997622889429303,
-0.00730192810360689));
#1262=CARTESIAN_POINT('Ctrl Pts',(0.00859019981466309,-0.00997487738244771,
-0.0071747890608121));
#1263=CARTESIAN_POINT('Ctrl Pts',(0.0086330793265337,-0.00997464369262414,
-0.00712314050380425));
#1264=CARTESIAN_POINT('Ctrl Pts',(0.00872659260587946,-0.00997472445211816,
-0.00700840834424302));
#1265=CARTESIAN_POINT('Ctrl Pts',(0.0087770140490443,-0.00997516096050169,
-0.00694515091935482));
#1266=CARTESIAN_POINT('Ctrl Pts',(0.00892916228437331,-0.00997748295769865,
-0.00674994791784544));
#1267=CARTESIAN_POINT('Ctrl Pts',(0.00902865783580597,-0.00998040861994607,
-0.0066162181465078));
#1268=CARTESIAN_POINT('Ctrl Pts',(0.00927716615359743,-0.00999001517484881,
-0.00626610583195463));
#1269=CARTESIAN_POINT('Ctrl Pts',(0.00942171705015893,-0.00999785060033155,
-0.00604642674383521));
#1270=CARTESIAN_POINT('Ctrl Pts',(0.00975488269946877,-0.0100177059093254,
-0.00549900628793965));
#1271=CARTESIAN_POINT('Ctrl Pts',(0.00993489691467076,-0.0100299095991132,
-0.00516642542744465));
#1272=CARTESIAN_POINT('Ctrl Pts',(0.0103880731095669,-0.010059201314266,
-0.00421723616230361));
#1273=CARTESIAN_POINT('Ctrl Pts',(0.0106228488626843,-0.0100741785599034,
-0.00358439778862914));
#1274=CARTESIAN_POINT('Ctrl Pts',(0.0108835259791461,-0.0100880247808691,
-0.00262464147450794));
#1275=CARTESIAN_POINT('Ctrl Pts',(0.010954385507061,-0.0100908418007813,
-0.0023109793670412));
#1276=CARTESIAN_POINT('Ctrl Pts',(0.0110668584049102,-0.0100934131567734,
-0.00168987289232525));
#1277=CARTESIAN_POINT('Ctrl Pts',(0.0111093675109141,-0.0100932816498664,
-0.00138309213058122));
#1278=CARTESIAN_POINT('Ctrl Pts',(0.0111732981093146,-0.0100922961097472,
-0.000720752710086288));
#1279=CARTESIAN_POINT('Ctrl Pts',(0.0111905624237942,-0.0100913193009991,
-0.000365256398960283));
#1280=CARTESIAN_POINT('Ctrl Pts',(0.0111908523507444,-0.0100929115228148,
-9.68153673469765E-6));
#1281=CARTESIAN_POINT('',(-0.00795921294484336,-0.0103855971089421,-0.00791079380928054));
#1282=CARTESIAN_POINT('Origin',(-0.0172489739762949,-0.00910856325511617,
-0.00794394848967944));
#1283=CARTESIAN_POINT('',(0.0112157621553424,-0.0103857274698493,-9.69592331892866E-6));
#1284=CARTESIAN_POINT('Ctrl Pts',(-0.00795818914470873,-0.0103857358208589,
-0.00790976672675528));
#1285=CARTESIAN_POINT('Ctrl Pts',(-0.00728300709399424,-0.0103856437682116,
-0.00858647618409951));
#1286=CARTESIAN_POINT('Ctrl Pts',(-0.00652021185189663,-0.0103855559418195,
-0.0091753314399315));
#1287=CARTESIAN_POINT('Ctrl Pts',(-0.0056964541099279,-0.0103854763283452,
-0.00966095313441846));
#1288=CARTESIAN_POINT('Ctrl Pts',(-0.00462011067446372,-0.0103853723032951,
-0.010295479156269));
#1289=CARTESIAN_POINT('Ctrl Pts',(-0.00343968238579284,-0.0103852822985621,
-0.0107537700905287));
#1290=CARTESIAN_POINT('Ctrl Pts',(-0.00221590175646074,-0.0103852149711722,
-0.0110044535150272));
#1291=CARTESIAN_POINT('Ctrl Pts',(-0.00215557072477167,-0.0103852116520063,
-0.0110168119306328));
#1292=CARTESIAN_POINT('Ctrl Pts',(-0.0020951353834726,-0.0103852085858764,
-0.0110286655269257));
#1293=CARTESIAN_POINT('Ctrl Pts',(-0.00203460304822425,-0.010385205736631,
-0.0110400105710035));
#1294=CARTESIAN_POINT('Ctrl Pts',(-0.00101134294587534,-0.0103851575719743,
-0.0112317912270209));
#1295=CARTESIAN_POINT('Ctrl Pts',(3.96290824845265E-5,-0.0103851713852575,
-0.0112782465422383));
#1296=CARTESIAN_POINT('Ctrl Pts',(0.00107558988252135,-0.0103850711819701,
-0.011178099402514));
#1297=CARTESIAN_POINT('Ctrl Pts',(0.001344089943671,-0.0103850452113071,
-0.0111521432918783));
#1298=CARTESIAN_POINT('Ctrl Pts',(0.00161162919435528,-0.0103850322381083,
-0.0111163365415528));
#1299=CARTESIAN_POINT('Ctrl Pts',(0.00187744652696649,-0.0103850266957914,
-0.0110706508122084));
#1300=CARTESIAN_POINT('Ctrl Pts',(0.00269791049695373,-0.0103850095890389,
-0.0109296385821122));
#1301=CARTESIAN_POINT('Ctrl Pts',(0.00350196022560591,-0.0103850632791684,
-0.0106944770462414));
#1302=CARTESIAN_POINT('Ctrl Pts',(0.00427114600463394,-0.0103850229334112,
-0.0103750745433229));
#1303=CARTESIAN_POINT('Ctrl Pts',(0.00471257713086674,-0.010384999779222,
-0.0101917713538606));
#1304=CARTESIAN_POINT('Ctrl Pts',(0.00514281172238824,-0.0103849645516999,
-0.00998061452083132));
#1305=CARTESIAN_POINT('Ctrl Pts',(0.00555833093806394,-0.0103849302560358,
-0.00974344709562414));
#1306=CARTESIAN_POINT('Ctrl Pts',(0.00669767090003621,-0.0103848362184578,
-0.00909314185095045));
#1307=CARTESIAN_POINT('Ctrl Pts',(0.00772620281874383,-0.0103847492110505,
-0.00824711735451343));
#1308=CARTESIAN_POINT('Ctrl Pts',(0.0085720451833144,-0.0103849368548398,
-0.00724806975871645));
#1309=CARTESIAN_POINT('Ctrl Pts',(0.00884106149531744,-0.0103849965340924,
-0.00693032722063341));
#1310=CARTESIAN_POINT('Ctrl Pts',(0.00909161796566469,-0.0103850839924976,
-0.00659712284790904));
#1311=CARTESIAN_POINT('Ctrl Pts',(0.00932264185169037,-0.0103852076865335,
-0.00625101567422319));
#1312=CARTESIAN_POINT('Ctrl Pts',(0.00981865533644113,-0.0103854732604137,
-0.00550791577979029));
#1313=CARTESIAN_POINT('Ctrl Pts',(0.0102257941104777,-0.0103855713248129,
-0.00470345496108405));
#1314=CARTESIAN_POINT('Ctrl Pts',(0.0105325394844472,-0.0103856071481951,
-0.00386233103020002));
#1315=CARTESIAN_POINT('Ctrl Pts',(0.0109817058729258,-0.0103856596042729,
-0.00263067562360343));
#1316=CARTESIAN_POINT('Ctrl Pts',(0.0112154659411818,-0.0103855786114267,
-0.00132044419757964));
#1317=CARTESIAN_POINT('Ctrl Pts',(0.0112161053251849,-0.0103856939626759,
-9.6960901118992E-6));
#1318=CARTESIAN_POINT('Origin',(0.0240985342910415,-0.009127082688274,-9.28273385547129E-6));
#1319=CARTESIAN_POINT('Origin',(0.0355283986331342,-0.0103857274880978,
0.0355184340742751));
#1320=CARTESIAN_POINT('',(-1.36686593468196E-9,-0.0103857274880978,-0.0295169659257249));
#1321=CARTESIAN_POINT('Origin',(-1.36686593598697E-9,-0.0103857274880981,
-9.96592572489963E-6));
#1322=CARTESIAN_POINT('',(0.00349848641699859,-0.0103857058237808,0.0218276380625003));
#1323=CARTESIAN_POINT('',(0.0210240583317461,-0.0103860543223448,-0.00732308229902099));
#1324=CARTESIAN_POINT('Ctrl Pts',(0.00349849589536307,-0.0103857274880978,
0.0218277076867699));
#1325=CARTESIAN_POINT('Ctrl Pts',(0.0046659727659146,-0.0103857274880978,
0.0216687721409985));
#1326=CARTESIAN_POINT('Ctrl Pts',(0.0058207730082413,-0.0103857274880978,
0.0214131666522119));
#1327=CARTESIAN_POINT('Ctrl Pts',(0.0082959524808694,-0.0103857274880978,
0.0206470817720798));
#1328=CARTESIAN_POINT('Ctrl Pts',(0.00960678557053136,-0.0103857274880978,
0.0200950178749266));
#1329=CARTESIAN_POINT('Ctrl Pts',(0.0133374418450208,-0.0103857274880978,
0.0180499743739784));
#1330=CARTESIAN_POINT('Ctrl Pts',(0.015545104178524,-0.0103857274880978,
0.0161909357713281));
#1331=CARTESIAN_POINT('Ctrl Pts',(0.0186761051871511,-0.0103857274880978,
0.0123432322688006));
#1332=CARTESIAN_POINT('Ctrl Pts',(0.0201867150266678,-0.0103857274880978,
0.010023670133376));
#1333=CARTESIAN_POINT('Ctrl Pts',(0.0219327348536009,-0.0103857274880978,
0.00458487379309641));
#1334=CARTESIAN_POINT('Ctrl Pts',(0.0222983109879667,-0.0103857274880978,
0.00218459903761702));
#1335=CARTESIAN_POINT('Ctrl Pts',(0.0222565432457885,-0.0103857274880978,
-0.00264728489610741));
#1336=CARTESIAN_POINT('Ctrl Pts',(0.0218333801672061,-0.0103857274880978,
-0.00503312197097681));
#1337=CARTESIAN_POINT('Ctrl Pts',(0.0210234541392466,-0.0103857274880978,
-0.00732286858487975));
#1338=CARTESIAN_POINT('',(-0.00317347424366809,-0.0103858479327816,-0.0216410440008155));
#1339=CARTESIAN_POINT('Ctrl Pts',(0.0210242183942545,-0.0103857274880978,
-0.00732313021096765));
#1340=CARTESIAN_POINT('Ctrl Pts',(0.0204797188026365,-0.0103857274880978,
-0.00886373647504033));
#1341=CARTESIAN_POINT('Ctrl Pts',(0.0197633749239713,-0.0103857274880975,
-0.0103437967813785));
#1342=CARTESIAN_POINT('Ctrl Pts',(0.0180266007023992,-0.0103857274880975,
-0.0131113633438015));
#1343=CARTESIAN_POINT('Ctrl Pts',(0.0170060784115416,-0.0103857274880975,
-0.0143992627758902));
#1344=CARTESIAN_POINT('Ctrl Pts',(0.0139601184384935,-0.0103857274880975,
-0.017453825035909));
#1345=CARTESIAN_POINT('Ctrl Pts',(0.0115994544040913,-0.0103857274880975,
-0.0191113164366099));
#1346=CARTESIAN_POINT('Ctrl Pts',(0.00694980860840803,-0.0103857274880975,
-0.0210564631838708));
#1347=CARTESIAN_POINT('Ctrl Pts',(0.00495959332707588,-0.0103857274880975,
-0.021580865506143));
#1348=CARTESIAN_POINT('Ctrl Pts',(0.000898477534094237,-0.0103857274880975,
-0.0220450075606815));
#1349=CARTESIAN_POINT('Ctrl Pts',(-0.00116353759354029,-0.0103857274880978,
-0.0219883429758806));
#1350=CARTESIAN_POINT('Ctrl Pts',(-0.00317348450864134,-0.0103857274880978,
-0.0216411035057222));
#1351=CARTESIAN_POINT('',(-0.020277827559898,-0.0103858421854857,-0.0071584554743809));
#1352=CARTESIAN_POINT('Ctrl Pts',(-0.0031734848211777,-0.0103857274880978,
-0.0216411054236363));
#1353=CARTESIAN_POINT('Ctrl Pts',(-0.00424092709261487,-0.0103857274880978,
-0.021457232220585));
#1354=CARTESIAN_POINT('Ctrl Pts',(-0.0061384644010842,-0.0103857274880976,
-0.0210562030161984));
#1355=CARTESIAN_POINT('Ctrl Pts',(-0.00996851012669834,-0.0103857274880976,
-0.0193697257888332));
#1356=CARTESIAN_POINT('Ctrl Pts',(-0.0114834351429276,-0.0103857274880978,
-0.0184739683066647));
#1357=CARTESIAN_POINT('Ctrl Pts',(-0.014579262579975,-0.0103857274880978,
-0.016106590201933));
#1358=CARTESIAN_POINT('Ctrl Pts',(-0.0160787180362969,-0.0103857274880976,
-0.0145662048073892));
#1359=CARTESIAN_POINT('Ctrl Pts',(-0.0185871685336816,-0.0103857274880976,
-0.0110930930149236));
#1360=CARTESIAN_POINT('Ctrl Pts',(-0.0195787257248094,-0.0103857274880978,
-0.00918613924996679));
#1361=CARTESIAN_POINT('Ctrl Pts',(-0.0202778830385383,-0.0103857274880978,
-0.00715847460391963));
#1362=CARTESIAN_POINT('Ctrl Pts',(-0.0202776156449747,-0.0103857274880978,
-0.0071583823550768));
#1363=CARTESIAN_POINT('Ctrl Pts',(-0.0208856800543179,-0.0103857274880978,
-0.00539608545825863));
#1364=CARTESIAN_POINT('Ctrl Pts',(-0.0212696537104959,-0.0103857274880978,
-0.00356247693255732));
#1365=CARTESIAN_POINT('Ctrl Pts',(-0.0215591602076227,-0.0103857274880978,
0.000146095995140461));
#1366=CARTESIAN_POINT('Ctrl Pts',(-0.0214723411897071,-0.0103857274880978,
0.00199961067640239));
#1367=CARTESIAN_POINT('Ctrl Pts',(-0.0208152451867277,-0.0103857274880978,
0.00576567975911342));
#1368=CARTESIAN_POINT('Ctrl Pts',(-0.0200856539052941,-0.0103857274880978,
0.00848245496993203));
#1369=CARTESIAN_POINT('Ctrl Pts',(-0.0169888444914401,-0.0103857274880978,
0.0136149325196415));
#1370=CARTESIAN_POINT('Ctrl Pts',(-0.0152520409932241,-0.0103857274881711,
0.0156009127759733));
#1371=CARTESIAN_POINT('Ctrl Pts',(-0.0106008274129267,-0.0103857274881711,
0.0193318945623035));
#1372=CARTESIAN_POINT('Ctrl Pts',(-0.00790841530620281,-0.0103857274880978,
0.020497538050298));
#1373=CARTESIAN_POINT('Ctrl Pts',(-0.0040908413448284,-0.0103857274880978,
0.0216063442739404));
#1374=CARTESIAN_POINT('Ctrl Pts',(-0.00251424603848983,-0.0103857274880978,
0.0218858112431531));
#1375=CARTESIAN_POINT('Ctrl Pts',(0.00128148634353036,-0.0103857274880978,
0.0221333951175903));
#1376=CARTESIAN_POINT('Ctrl Pts',(0.00291346191560689,-0.0103857274880978,
0.0219081842421797));
#1377=CARTESIAN_POINT('Ctrl Pts',(0.00349848331484564,-0.0103857274880978,
0.0218276174696436));
#1378=CARTESIAN_POINT('Origin',(-1.36686598206096E-9,-0.00738572748809797,
-9.96592572479971E-6));
#1379=CARTESIAN_POINT('',(-1.36686598604192E-9,-0.00738572748809777,-0.0325169659257249));
#1380=CARTESIAN_POINT('Origin',(-1.36686595375095E-9,-0.007385727488098,
-9.96592572489963E-6));
#1381=CARTESIAN_POINT('Origin',(-1.36686598567452E-9,-0.00738572748809776,
-0.0295169659257248));
#1382=CARTESIAN_POINT('Origin',(-0.0337790925848313,-0.00738572748809819,
-0.033167105925725));
#1383=CARTESIAN_POINT('',(0.00314724615101484,-0.00738572748809878,-0.0248086699173885));
#1384=CARTESIAN_POINT('Origin',(2.04286050966077E-16,-0.00738572748809847,
-9.99200722162641E-17));
#1385=CARTESIAN_POINT('Origin',(3.33605620342001E-18,0.00279364669464595,
-9.99200722162641E-17));
#1386=CARTESIAN_POINT('',(0.00314724615101468,1.06026298851702E-15,-0.0248086699173885));
#1387=CARTESIAN_POINT('Origin',(5.04831636563563E-21,8.39883718128931E-16,
0.));
#1388=CARTESIAN_POINT('',(0.00314724615101462,0.00279364669464601,-0.0248086699173885));
#1389=CARTESIAN_POINT('Ctrl Pts',(-0.00963709670617901,-0.0148112844859144,
-0.0079105886640661));
#1390=CARTESIAN_POINT('Ctrl Pts',(-0.00954782756655443,-0.0145737248674797,
-0.0078373921301448));
#1391=CARTESIAN_POINT('Ctrl Pts',(-0.0093807738978751,-0.0140918070648223,
-0.0077004134564457));
#1392=CARTESIAN_POINT('Ctrl Pts',(-0.00916487396100877,-0.0133506642370465,
-0.0075233746400602));
#1393=CARTESIAN_POINT('Ctrl Pts',(-0.00898419714395138,-0.0125943230533145,
-0.00737520999301839));
#1394=CARTESIAN_POINT('Ctrl Pts',(-0.00883916912342645,-0.0118252582216685,
-0.0072562686383587));
#1395=CARTESIAN_POINT('Ctrl Pts',(-0.00873031813166718,-0.0110462736678504,
-0.0071669837935517));
#1396=CARTESIAN_POINT('Ctrl Pts',(-0.00867110654918041,-0.0104010479456714,
-0.0071184010595554));
#1397=CARTESIAN_POINT('Ctrl Pts',(-0.00864921976460691,-0.0100163420251299,
-0.0071004334963393));
#1398=CARTESIAN_POINT('Ctrl Pts',(-0.00864363554445811,-0.00989459430876423,
-0.0070958476829418));
#1399=CARTESIAN_POINT('Ctrl Pts',(-0.00871312942164375,-0.0148112534175644,
-0.0090378817708057));
#1400=CARTESIAN_POINT('Ctrl Pts',(-0.00863242986482457,-0.014573689564451,
-0.0089542246742884));
#1401=CARTESIAN_POINT('Ctrl Pts',(-0.00848141109082157,-0.0140917628330674,
-0.0087976731406297));
#1402=CARTESIAN_POINT('Ctrl Pts',(-0.00828622893668705,-0.0133506054109448,
-0.0085953464098732));
#1403=CARTESIAN_POINT('Ctrl Pts',(-0.00812288328375323,-0.012594248625508,
-0.0084260288045742));
#1404=CARTESIAN_POINT('Ctrl Pts',(-0.00799175895572173,-0.0118251673658132,
-0.0082901193517454));
#1405=CARTESIAN_POINT('Ctrl Pts',(-0.00789333348945778,-0.0110461657449823,
-0.0081881131865147));
#1406=CARTESIAN_POINT('Ctrl Pts',(-0.00783978214680217,-0.0104009256436141,
-0.0081326260307109));
#1407=CARTESIAN_POINT('Ctrl Pts',(-0.00781998036471155,-0.0100162110897467,
-0.0081121166670878));
#1408=CARTESIAN_POINT('Ctrl Pts',(-0.0078149269468279,-0.0098944606372761,
-0.0081068840043178));
#1409=CARTESIAN_POINT('Ctrl Pts',(-0.00645766596510103,-0.0148111957224428,
-0.0109492433647661));
#1410=CARTESIAN_POINT('Ctrl Pts',(-0.00639785162713548,-0.0145736239958118,
-0.0108478707631954));
#1411=CARTESIAN_POINT('Ctrl Pts',(-0.00628591750506432,-0.0140916806675814,
-0.0106581682055825));
#1412=CARTESIAN_POINT('Ctrl Pts',(-0.00614125193653846,-0.0133504961283178,
-0.010412999934441));
#1413=CARTESIAN_POINT('Ctrl Pts',(-0.00602018555035491,-0.0125941103631318,
-0.010207833493282));
#1414=CARTESIAN_POINT('Ctrl Pts',(-0.00592300359656326,-0.0118249985964228,
-0.0100431524304473));
#1415=CARTESIAN_POINT('Ctrl Pts',(-0.00585006004299752,-0.0110459652884782,
-0.0099195567532815));
#1416=CARTESIAN_POINT('Ctrl Pts',(-0.00581037716434876,-0.0104006984947945,
-0.0098523311894883));
#1417=CARTESIAN_POINT('Ctrl Pts',(-0.00579570637872638,-0.0100159679164184,
-0.0098274866154767));
#1418=CARTESIAN_POINT('Ctrl Pts',(-0.00579196284887041,-0.00989421238555706,
-0.009821148466484));
#1419=CARTESIAN_POINT('Ctrl Pts',(-0.00231052922681859,-0.0148111315551848,
-0.0125218273156317));
#1420=CARTESIAN_POINT('Ctrl Pts',(-0.00228910741713656,-0.0145735510629491,
-0.0124058997621965));
#1421=CARTESIAN_POINT('Ctrl Pts',(-0.00224902323424317,-0.0140915892612744,
-0.0121889570192521));
#1422=CARTESIAN_POINT('Ctrl Pts',(-0.00219722967696659,-0.0133503745486997,
-0.0119085746618317));
#1423=CARTESIAN_POINT('Ctrl Pts',(-0.00215389902141483,-0.0125939565459137,
-0.0116739288631373));
#1424=CARTESIAN_POINT('Ctrl Pts',(-0.0021191334320321,-0.0118248108495537,
-0.0114855726310386));
#1425=CARTESIAN_POINT('Ctrl Pts',(-0.00209305967811437,-0.0110457423053124,
-0.0113441921578685));
#1426=CARTESIAN_POINT('Ctrl Pts',(-0.00207889800447216,-0.0104004458336768,
-0.011267275310275));
#1427=CARTESIAN_POINT('Ctrl Pts',(-0.00207367766670727,-0.0100156974399104,
-0.0112388373054266));
#1428=CARTESIAN_POINT('Ctrl Pts',(-0.00207234805978642,-0.00989393626324388,
-0.0112315805201698));
#1429=CARTESIAN_POINT('Ctrl Pts',(0.00213104688039998,-0.014811098378036,
-0.0125590331659128));
#1430=CARTESIAN_POINT('Ctrl Pts',(0.00211128567794559,-0.0145735133625614,
-0.0124427491212608));
#1431=CARTESIAN_POINT('Ctrl Pts',(0.00207430711953725,-0.0140915420239296,
-0.0122251407251043));
#1432=CARTESIAN_POINT('Ctrl Pts',(0.00202652106228821,-0.0133503117233502,
-0.0119439028039947));
#1433=CARTESIAN_POINT('Ctrl Pts',(0.00198653693355537,-0.0125938770570626,
-0.011708546543208));
#1434=CARTESIAN_POINT('Ctrl Pts',(0.00195444902067081,-0.011824713815023,
-0.0115196266805663));
#1435=CARTESIAN_POINT('Ctrl Pts',(0.00193037431099671,-0.0110456270430346,
-0.0113778315456863));
#1436=CARTESIAN_POINT('Ctrl Pts',(0.0019172882971984,-0.0104003152145578,
-0.0113006983945752));
#1437=CARTESIAN_POINT('Ctrl Pts',(0.00191245779042509,-0.0100155576005956,
-0.0112721865785534));
#1438=CARTESIAN_POINT('Ctrl Pts',(0.00191122639071033,-0.00989379350184272,
-0.0112649119536332));
#1439=CARTESIAN_POINT('Ctrl Pts',(0.00629881048512147,-0.0148111007278971,
-0.0110422451208151));
#1440=CARTESIAN_POINT('Ctrl Pts',(0.00624044096267709,-0.0145735160346227,
-0.0109400072552932));
#1441=CARTESIAN_POINT('Ctrl Pts',(0.00613121199348115,-0.0140915453745032,
-0.0107486852186079));
#1442=CARTESIAN_POINT('Ctrl Pts',(0.00599004712671363,-0.0133503161808082,
-0.0105014231371877));
#1443=CARTESIAN_POINT('Ctrl Pts',(0.00587191570591152,-0.012593882696016,
-0.0102945036175446));
#1444=CARTESIAN_POINT('Ctrl Pts',(0.00577709617476884,-0.011824720696546,
-0.0101284143966991));
#1445=CARTESIAN_POINT('Ctrl Pts',(0.00570593403278596,-0.0110456352141851,
-0.010003760665119));
#1446=CARTESIAN_POINT('Ctrl Pts',(0.00566722940132482,-0.0104003244713477,
-0.0099359583241635));
#1447=CARTESIAN_POINT('Ctrl Pts',(0.00565292634295582,-0.010015567508879,
-0.0099108997605308));
#1448=CARTESIAN_POINT('Ctrl Pts',(0.00564927762705277,-0.00989380361656918,
-0.0099045068871302));
#1449=CARTESIAN_POINT('Ctrl Pts',(0.00972576442838247,-0.0148111365578255,
-0.0082242049449055));
#1450=CARTESIAN_POINT('Ctrl Pts',(0.0096356580773571,-0.0145735567532108,
-0.0081480808586187));
#1451=CARTESIAN_POINT('Ctrl Pts',(0.00946703665239804,-0.0140915963987166,
-0.0080056262305801));
#1452=CARTESIAN_POINT('Ctrl Pts',(0.00924910734702671,-0.0133503840447958,
-0.0078215184324576));
#1453=CARTESIAN_POINT('Ctrl Pts',(0.00906672865793523,-0.012593968557835,
-0.0076674476019198));
#1454=CARTESIAN_POINT('Ctrl Pts',(0.00892033038859236,-0.0118248255058403,
-0.0075437768968461));
#1455=CARTESIAN_POINT('Ctrl Pts',(0.00881044586135405,-0.0110457597048398,
-0.0074509569290121));
#1456=CARTESIAN_POINT('Ctrl Pts',(0.00875066655784319,-0.010400465541654,
-0.0074004672505917));
#1457=CARTESIAN_POINT('Ctrl Pts',(0.00872856632084418,-0.0100157185328671,
-0.0073818054677421));
#1458=CARTESIAN_POINT('Ctrl Pts',(0.00872292706058554,-0.00989395779503872,
-0.007377044252856));
#1459=CARTESIAN_POINT('Ctrl Pts',(0.0119417237856577,-0.0148112034281676,
-0.0043769312363138));
#1460=CARTESIAN_POINT('Ctrl Pts',(0.0118310784574529,-0.0145736327460796,
-0.0043364748313906));
#1461=CARTESIAN_POINT('Ctrl Pts',(0.0116240234691443,-0.0140916916229769,
-0.00426076342395679));
#1462=CARTESIAN_POINT('Ctrl Pts',(0.0113564291305626,-0.0133505106951002,
-0.004162903381946));
#1463=CARTESIAN_POINT('Ctrl Pts',(0.0111324955167833,-0.0125941287963661,
-0.0040809964079064));
#1464=CARTESIAN_POINT('Ctrl Pts',(0.010952750352382,-0.0118250211057356,
-0.0040152355069856));
#1465=CARTESIAN_POINT('Ctrl Pts',(0.0108178484736657,-0.0110459920364858,
-0.0039658601671541));
#1466=CARTESIAN_POINT('Ctrl Pts',(0.0107444728527389,-0.0104007288167941,
-0.0039389812806081));
#1467=CARTESIAN_POINT('Ctrl Pts',(0.0107173550878487,-0.0100160003853021,
-0.00392903249087));
#1468=CARTESIAN_POINT('Ctrl Pts',(0.0107104369692723,-0.00989424553493541,
-0.003926491988125));
#1469=CARTESIAN_POINT('Ctrl Pts',(0.0124609796651806,-0.0148112624500327,
-0.001466857714125));
#1470=CARTESIAN_POINT('Ctrl Pts',(0.0123455427504896,-0.0145736998296811,
-0.001453331843536));
#1471=CARTESIAN_POINT('Ctrl Pts',(0.0121295187196343,-0.0140917756968064,
-0.0014280213394646));
#1472=CARTESIAN_POINT('Ctrl Pts',(0.0118503253431534,-0.0133506225201434,
-0.0013953137229616));
#1473=CARTESIAN_POINT('Ctrl Pts',(0.0116166763104977,-0.0125942702716307,
-0.0013679465231618));
#1474=CARTESIAN_POINT('Ctrl Pts',(0.0114291221481695,-0.011825193787842,
-0.0013459843168525));
#1475=CARTESIAN_POINT('Ctrl Pts',(0.0112883460026464,-0.0110461971275628,
-0.0013295072181231));
#1476=CARTESIAN_POINT('Ctrl Pts',(0.0112117603495302,-0.0104009612047522,
-0.0013205516033272));
#1477=CARTESIAN_POINT('Ctrl Pts',(0.0111834463453397,-0.0100162491594222,
-0.0013172462183922));
#1478=CARTESIAN_POINT('Ctrl Pts',(0.0111762214505266,-0.0098944995019398,
-0.0013164036778085));
#1479=CARTESIAN_POINT('Ctrl Pts',(0.0124616639843944,-0.0148112938929139,
-9.8893761479002E-6));
#1480=CARTESIAN_POINT('Ctrl Pts',(0.0123462240825737,-0.0145737355583078,
-9.88030322049749E-6));
#1481=CARTESIAN_POINT('Ctrl Pts',(0.0121301942488295,-0.0140918204618105,
-9.86140657079693E-6));
#1482=CARTESIAN_POINT('Ctrl Pts',(0.0118509926674231,-0.0133506820553933,
-9.83091060579699E-6));
#1483=CARTESIAN_POINT('Ctrl Pts',(0.01161733592581,-0.012594345596578,-9.79840216169814E-6));
#1484=CARTESIAN_POINT('Ctrl Pts',(0.0114297745414742,-0.0118252857387475,
-9.76399339200018E-6));
#1485=CARTESIAN_POINT('Ctrl Pts',(0.0112889916556319,-0.0110463063510572,
-9.72780976379761E-6));
#1486=CARTESIAN_POINT('Ctrl Pts',(0.0112124008612303,-0.010401084980615,
-9.6967565040984E-6));
#1487=CARTESIAN_POINT('Ctrl Pts',(0.0111840839718812,-0.0100163816725814,
-9.67777209319731E-6));
#1488=CARTESIAN_POINT('Ctrl Pts',(0.0111768581815213,-0.00989463478415407,
-9.67171714719717E-6));
#1489=CARTESIAN_POINT('',(0.0124611788401382,-0.0148102954274951,-9.88949480915435E-6));
#1490=CARTESIAN_POINT('Ctrl Pts',(1.10175892624109E-5,-0.014808320028047,
-0.012475104736568));
#1491=CARTESIAN_POINT('Ctrl Pts',(0.000705860549269481,-0.0148083787784868,
-0.0124750413325483));
#1492=CARTESIAN_POINT('Ctrl Pts',(0.00140070496484259,-0.0148085126569857,
-0.0124164269905943));
#1493=CARTESIAN_POINT('Ctrl Pts',(0.00208521380738307,-0.0148086745289261,
-0.012298869809817));
#1494=CARTESIAN_POINT('Ctrl Pts',(0.0035200305508575,-0.0148090138328998,
-0.0120524551533329));
#1495=CARTESIAN_POINT('Ctrl Pts',(0.00490942796140092,-0.0148094761274366,
-0.0115470060885975));
#1496=CARTESIAN_POINT('Ctrl Pts',(0.00617498577656831,-0.0148096262319544,
-0.0108247454863465));
#1497=CARTESIAN_POINT('Ctrl Pts',(0.00713909730773988,-0.0148097405827132,
-0.0102745218878702));
#1498=CARTESIAN_POINT('Ctrl Pts',(0.00803132592899441,-0.0148096737595357,
-0.00959849087406078));
#1499=CARTESIAN_POINT('Ctrl Pts',(0.00881691324895314,-0.014809233328592,
-0.00881703529972414));
#1500=CARTESIAN_POINT('Ctrl Pts',(0.00906300494490742,-0.0148090953599727,
-0.00857223790710389));
#1501=CARTESIAN_POINT('Ctrl Pts',(0.00929878147247257,-0.0148090183069589,
-0.00831701574904591));
#1502=CARTESIAN_POINT('Ctrl Pts',(0.00952313190598482,-0.0148089870380236,
-0.00805199022724546));
#1503=CARTESIAN_POINT('Ctrl Pts',(0.0103511784524992,-0.0148088716286906,
-0.00707381753272714));
#1504=CARTESIAN_POINT('Ctrl Pts',(0.0110234196820507,-0.0148093799071637,
-0.00596195677920185));
#1505=CARTESIAN_POINT('Ctrl Pts',(0.0115128206812143,-0.0148097501878294,
-0.00477623879163831));
#1506=CARTESIAN_POINT('Ctrl Pts',(0.0115791118951976,-0.0148098003437443,
-0.00461562881133214));
#1507=CARTESIAN_POINT('Ctrl Pts',(0.0116420622960227,-0.0148098439007275,
-0.00445363511226056));
#1508=CARTESIAN_POINT('Ctrl Pts',(0.0117016065391627,-0.0148098819198446,
-0.00429040391061943));
#1509=CARTESIAN_POINT('Ctrl Pts',(0.0122007556455291,-0.0148102006275364,
-0.00292206493889463));
#1510=CARTESIAN_POINT('Ctrl Pts',(0.0124604295418321,-0.0148101301949731,
-0.00146676174222681));
#1511=CARTESIAN_POINT('Ctrl Pts',(0.0124611788401382,-0.0148102954274951,
-9.88949480910106E-6));
#1512=CARTESIAN_POINT('Origin',(0.0210146876022461,-0.00989537346530464,
-9.40559235549809E-6));
#1513=CARTESIAN_POINT('Ctrl Pts',(-0.00795963755640199,-0.0103855392434866,
-0.00791119792302289));
#1514=CARTESIAN_POINT('Ctrl Pts',(-0.00800941558982746,-0.0107480523739134,
-0.00791131274695855));
#1515=CARTESIAN_POINT('Ctrl Pts',(-0.00808212270844816,-0.0111204669834073,
-0.00791122492895296));
#1516=CARTESIAN_POINT('Ctrl Pts',(-0.008181726819742,-0.0115050620183509,
-0.00791116512370962));
#1517=CARTESIAN_POINT('Ctrl Pts',(-0.00823152889683869,-0.0116973596186453,
-0.00791113522107507));
#1518=CARTESIAN_POINT('Ctrl Pts',(-0.00828811568726271,-0.0118926920765832,
-0.00791117241899671));
#1519=CARTESIAN_POINT('Ctrl Pts',(-0.00835033540666327,-0.0120866615732324,
-0.00791131630990226));
#1520=CARTESIAN_POINT('Ctrl Pts',(-0.00838144526636355,-0.012183646321557,
-0.00791138825535504));
#1521=CARTESIAN_POINT('Ctrl Pts',(-0.00841392244612644,-0.0122803018674797,
-0.00791144762570536));
#1522=CARTESIAN_POINT('Ctrl Pts',(-0.00844997652100558,-0.0123822081583106,
-0.00791139872527338));
#1523=CARTESIAN_POINT('Ctrl Pts',(-0.00848603059588472,-0.0124841144491415,
-0.00791134982484139));
#1524=CARTESIAN_POINT('Ctrl Pts',(-0.00852581516104147,-0.0125912191627473,
-0.00791133674817454));
#1525=CARTESIAN_POINT('Ctrl Pts',(-0.00856023489327023,-0.0126806071443023,
-0.00791139295026808));
#1526=CARTESIAN_POINT('Ctrl Pts',(-0.008594654625499,-0.0127699951258573,
-0.00791144915236161));
#1527=CARTESIAN_POINT('Ctrl Pts',(-0.00862348216100848,-0.0128417541862586,
-0.0079113652989034));
#1528=CARTESIAN_POINT('Ctrl Pts',(-0.00865578938275487,-0.0129199258928864,
-0.00791122529293085));
#1529=CARTESIAN_POINT('Ctrl Pts',(-0.00868809660450126,-0.0129980975995142,
-0.0079110852869583));
#1530=CARTESIAN_POINT('Ctrl Pts',(-0.00872401312037574,-0.0130826275301914,
-0.00791100669980861));
#1531=CARTESIAN_POINT('Ctrl Pts',(-0.00876136258937244,-0.0131676048064635,
-0.00791093269593315));
#1532=CARTESIAN_POINT('Ctrl Pts',(-0.00883606152736584,-0.0133375593590078,
-0.00791078468818225));
#1533=CARTESIAN_POINT('Ctrl Pts',(-0.00891634684388777,-0.0135093712620713,
-0.0079105259515948));
#1534=CARTESIAN_POINT('Ctrl Pts',(-0.00900460212553428,-0.0136868781314427,
-0.00791034632515574));
#1535=CARTESIAN_POINT('Ctrl Pts',(-0.00918111268882728,-0.0140418918701855,
-0.00790998707227763));
#1536=CARTESIAN_POINT('Ctrl Pts',(-0.00938973279343888,-0.0144195572116783,
-0.00791013913485207));
#1537=CARTESIAN_POINT('Ctrl Pts',(-0.009635274385846,-0.014810901047604,
-0.00791004544787411));
#1538=CARTESIAN_POINT('Ctrl Pts',(0.0124617890869092,-0.0148115512984658,
-1.03546357901529E-5));
#1539=CARTESIAN_POINT('Ctrl Pts',(0.011716545611935,-0.0132780348946681,
-1.02682036982982E-5));
#1540=CARTESIAN_POINT('Ctrl Pts',(0.0112778575896768,-0.0115964971535639,
-1.01773619349887E-5));
#1541=CARTESIAN_POINT('Ctrl Pts',(0.0111768548055107,-0.00989457833452505,
-1.00889852046904E-5));
#1542=CARTESIAN_POINT('Ctrl Pts',(0.012461781683353,-0.014811601315238,
0.00230726677299457));
#1543=CARTESIAN_POINT('Ctrl Pts',(0.0117165728815215,-0.0132781289250453,
0.00216854735333079));
#1544=CARTESIAN_POINT('Ctrl Pts',(0.0112778983048666,-0.0115966507987243,
0.00208703718377921));
#1545=CARTESIAN_POINT('Ctrl Pts',(0.0111768846536763,-0.00989479356420645,
0.0020685273984294));
#1546=CARTESIAN_POINT('Ctrl Pts',(0.0111344997690376,-0.0148117114155389,
0.00696004481935809));
#1547=CARTESIAN_POINT('Ctrl Pts',(0.0104686128805262,-0.0132783361244184,
0.00654343489699231));
#1548=CARTESIAN_POINT('Ctrl Pts',(0.0100766769041701,-0.0115969891852927,
0.00629818890949885));
#1549=CARTESIAN_POINT('Ctrl Pts',(0.00998650173106509,-0.00989526736050831,
0.00624170323429303));
#1550=CARTESIAN_POINT('Ctrl Pts',(0.00570927956403146,-0.0148118558598875,
0.0118180010182653));
#1551=CARTESIAN_POINT('Ctrl Pts',(0.00536794798657314,-0.0132786077810997,
0.0111109039129977));
#1552=CARTESIAN_POINT('Ctrl Pts',(0.005166994358684,-0.0115974329496262,
0.0106947008196254));
#1553=CARTESIAN_POINT('Ctrl Pts',(0.00512067186918177,-0.00989588885690579,
0.0105989146562619));
#1554=CARTESIAN_POINT('Ctrl Pts',(-0.00146004970574439,-0.0148119346459528,
0.013044857942089));
#1555=CARTESIAN_POINT('Ctrl Pts',(-0.00137277379201928,-0.0132787559580379,
0.0122644186131475));
#1556=CARTESIAN_POINT('Ctrl Pts',(-0.00132141429290082,-0.0115976749900059,
0.0118050566631162));
#1557=CARTESIAN_POINT('Ctrl Pts',(-0.00130961436504259,-0.00989622782389758,
0.0116993544692944));
#1558=CARTESIAN_POINT('Ctrl Pts',(-0.00819060777924665,-0.0148119235784932,
0.0102587950252683));
#1559=CARTESIAN_POINT('Ctrl Pts',(-0.00770100043898026,-0.0132787351746355,
0.00964501688534935));
#1560=CARTESIAN_POINT('Ctrl Pts',(-0.00741277963767429,-0.0115976410169267,
0.00928371007819426));
#1561=CARTESIAN_POINT('Ctrl Pts',(-0.00734638676489294,-0.0098961802144292,
0.0092004988867831));
#1562=CARTESIAN_POINT('Ctrl Pts',(-0.0123977388169968,-0.0148118261102445,
0.00432367108262725));
#1563=CARTESIAN_POINT('Ctrl Pts',(-0.0116564309991851,-0.0132785517978967,
0.0040645496266817));
#1564=CARTESIAN_POINT('Ctrl Pts',(-0.0112201123818786,-0.011597341526275,
0.00391209169303542));
#1565=CARTESIAN_POINT('Ctrl Pts',(-0.0111197369522679,-0.00989576085271319,
0.0038771152060067));
#1566=CARTESIAN_POINT('Ctrl Pts',(-0.0128074129980502,-0.0148116723473118,
-0.00293733864174271));
#1567=CARTESIAN_POINT('Ctrl Pts',(-0.0120416908600904,-0.0132782626362141,
-0.00276213959040247));
#1568=CARTESIAN_POINT('Ctrl Pts',(-0.0115909258410623,-0.0115968691441529,
-0.00265902232036599));
#1569=CARTESIAN_POINT('Ctrl Pts',(-0.0114870970554058,-0.00989509925065328,
-0.0026353062053215));
#1570=CARTESIAN_POINT('Ctrl Pts',(-0.0104435157515122,-0.0148115632354289,
-0.00719447987159901));
#1571=CARTESIAN_POINT('Ctrl Pts',(-0.00981886210989977,-0.0132780572965165,
-0.0067649367727491));
#1572=CARTESIAN_POINT('Ctrl Pts',(-0.00945125780934982,-0.0115965337900409,
-0.00651197792198959));
#1573=CARTESIAN_POINT('Ctrl Pts',(-0.00936679337138936,-0.00989462969651844,
-0.0064535480096993));
#1574=CARTESIAN_POINT('Ctrl Pts',(-0.00879992812604736,-0.0148115158793671,
-0.00883373604022862));
#1575=CARTESIAN_POINT('Ctrl Pts',(-0.00827369171780703,-0.0132779682676257,
-0.00830598932044564));
#1576=CARTESIAN_POINT('Ctrl Pts',(-0.00796394882129521,-0.0115963883159011,
-0.00799530392143792));
#1577=CARTESIAN_POINT('Ctrl Pts',(-0.00789267994926141,-0.00989442591203692,
-0.0079237278111593));
#1578=CARTESIAN_POINT('Ctrl Pts',(-0.00795965149061041,-0.0103855369199281,
-0.00791118355824226));
#1579=CARTESIAN_POINT('Ctrl Pts',(-0.00924572329883241,-0.0103857044978185,
-0.00661513689105205));
#1580=CARTESIAN_POINT('Ctrl Pts',(-0.0102134949377215,-0.0103861644734728,
-0.00498459702258299));
#1581=CARTESIAN_POINT('Ctrl Pts',(-0.0107438866998544,-0.0103860807702619,
-0.00322656513211631));
#1582=CARTESIAN_POINT('Ctrl Pts',(-0.0108149904280506,-0.0103860695491028,
-0.00299088533724706));
#1583=CARTESIAN_POINT('Ctrl Pts',(-0.0108782447304721,-0.0103860727141439,
-0.00275289243706844));
#1584=CARTESIAN_POINT('Ctrl Pts',(-0.0109333592289373,-0.0103860863676432,
-0.00251308720002759));
#1585=CARTESIAN_POINT('Ctrl Pts',(-0.0112893679045555,-0.0103861745615731,
-0.000964080183313869));
#1586=CARTESIAN_POINT('Ctrl Pts',(-0.0113055701393272,-0.0103867003457867,
0.000660562287816604));
#1587=CARTESIAN_POINT('Ctrl Pts',(-0.0109923690313451,-0.0103866153839631,
0.0022165028495415));
#1588=CARTESIAN_POINT('Ctrl Pts',(-0.0108916841534167,-0.0103865880712537,
0.00271669164686218));
#1589=CARTESIAN_POINT('Ctrl Pts',(-0.0107569353845889,-0.01038661757256,
0.00321002335291318));
#1590=CARTESIAN_POINT('Ctrl Pts',(-0.0105884461580211,-0.0103866713923628,
0.00369163587171675));
#1591=CARTESIAN_POINT('Ctrl Pts',(-0.0101516745744738,-0.010386810908467,
0.00494011131895505));
#1592=CARTESIAN_POINT('Ctrl Pts',(-0.00948802302573452,-0.010387113820707,
0.00610972795441158));
#1593=CARTESIAN_POINT('Ctrl Pts',(-0.00864671597833576,-0.0103870169409443,
0.00713058808537863));
#1594=CARTESIAN_POINT('Ctrl Pts',(-0.00815394367240209,-0.0103869601963061,
0.00772852863791265));
#1595=CARTESIAN_POINT('Ctrl Pts',(-0.00759944502145708,-0.0103869799950139,
0.00827644831174565));
#1596=CARTESIAN_POINT('Ctrl Pts',(-0.00699317810174171,-0.0103870228722792,
0.00875986733487361));
#1597=CARTESIAN_POINT('Ctrl Pts',(-0.00616507801753183,-0.0103870814383428,
0.00942016945716137));
#1598=CARTESIAN_POINT('Ctrl Pts',(-0.00524039752103592,-0.0103871830524798,
0.00996003319479938));
#1599=CARTESIAN_POINT('Ctrl Pts',(-0.00426122410892796,-0.010387193905793,
0.0103624867587713));
#1600=CARTESIAN_POINT('Ctrl Pts',(-0.0032994514200981,-0.0103872045662338,
0.0107577883892732));
#1601=CARTESIAN_POINT('Ctrl Pts',(-0.00228198251207129,-0.0103871366047232,
0.0110218191644436));
#1602=CARTESIAN_POINT('Ctrl Pts',(-0.00124831066246494,-0.0103870974416858,
0.0111377618697071));
#1603=CARTESIAN_POINT('Ctrl Pts',(-0.000459147681251044,-0.0103870675424297,
0.011226279024325));
#1604=CARTESIAN_POINT('Ctrl Pts',(0.000339420791038636,-0.0103870544327339,
0.01122851194957));
#1605=CARTESIAN_POINT('Ctrl Pts',(0.00112891716232206,-0.0103871069727815,
0.0111478134963617));
#1606=CARTESIAN_POINT('Ctrl Pts',(0.00242604416827655,-0.010387193295046,
0.0110152275253519));
#1607=CARTESIAN_POINT('Ctrl Pts',(0.00370226000079888,-0.0103869175376395,
0.010658242543418));
#1608=CARTESIAN_POINT('Ctrl Pts',(0.00487668081449882,-0.0103868032555455,
0.0100908318635349));
#1609=CARTESIAN_POINT('Ctrl Pts',(0.00535335472633263,-0.01038675687073,
0.00986053122066393));
#1610=CARTESIAN_POINT('Ctrl Pts',(0.00581326603828787,-0.0103867370912011,
0.00959560084839925));
#1611=CARTESIAN_POINT('Ctrl Pts',(0.00625226129084663,-0.0103867791582693,
0.00929981992074339));
#1612=CARTESIAN_POINT('Ctrl Pts',(0.00755344134681921,-0.01038690384488,
0.00842312651287708));
#1613=CARTESIAN_POINT('Ctrl Pts',(0.00867367759562752,-0.0103863772926161,
0.0072732414468042));
#1614=CARTESIAN_POINT('Ctrl Pts',(0.00950571197919933,-0.0103862914213134,
0.00594518360677818));
#1615=CARTESIAN_POINT('Ctrl Pts',(0.00964600898400422,-0.0103862769417596,
0.0057212475040856));
#1616=CARTESIAN_POINT('Ctrl Pts',(0.00977811424789875,-0.0103862749929188,
0.00549224904639234));
#1617=CARTESIAN_POINT('Ctrl Pts',(0.00990186101068158,-0.0103862908189828,
0.00525884767137332));
#1618=CARTESIAN_POINT('Ctrl Pts',(0.010759490593231,-0.010386400501857,
0.00364125445662946));
#1619=CARTESIAN_POINT('Ctrl Pts',(0.0112153770124594,-0.0103859298775035,
0.001812864731175));
#1620=CARTESIAN_POINT('Ctrl Pts',(0.011215418989152,-0.0103857610150374,
-9.69588812193909E-6));
#1621=CARTESIAN_POINT('Ctrl Pts',(0.0124611674389413,-0.0148102719600938,
-9.8893371162978E-6));
#1622=CARTESIAN_POINT('Ctrl Pts',(0.0124610936480232,-0.0148103103598521,
0.0017680185804845));
#1623=CARTESIAN_POINT('Ctrl Pts',(0.0116866948999173,-0.0148103931010266,
0.0053370644879823));
#1624=CARTESIAN_POINT('Ctrl Pts',(0.00838754611948865,-0.014810511932016,
0.00972300457910321));
#1625=CARTESIAN_POINT('Ctrl Pts',(0.00355812341841999,-0.0148106036825144,
0.0123378301678532));
#1626=CARTESIAN_POINT('Ctrl Pts',(-9.59697637401286E-5,-0.0148106356289641,
0.0125817783121344));
#1627=CARTESIAN_POINT('Ctrl Pts',(-0.00186425847995126,-0.0148106427130191,
0.0123122713560734));
#1628=CARTESIAN_POINT('Ctrl Pts',(0.00355037815707534,-0.0103857274880972,
0.0215780135388853));
#1629=CARTESIAN_POINT('Ctrl Pts',(0.00335512558141474,-0.0118656450905785,
0.0208422430521324));
#1630=CARTESIAN_POINT('Ctrl Pts',(0.00315987301226393,-0.0133455626930598,
0.0201064725650363));
#1631=CARTESIAN_POINT('Ctrl Pts',(0.00296462043450987,-0.0148254802955412,
0.0193707020783939));
#1632=CARTESIAN_POINT('Ctrl Pts',(0.00338363524252721,-0.0103857274880972,
0.0216009987026252));
#1633=CARTESIAN_POINT('Ctrl Pts',(0.00319405418011893,-0.0118656450905785,
0.0208635355138084));
#1634=CARTESIAN_POINT('Ctrl Pts',(0.00300442726812316,-0.0133455626930598,
0.0201260747427536));
#1635=CARTESIAN_POINT('Ctrl Pts',(0.0028148609507569,-0.0148254802955412,
0.0193886107763942));
#1636=CARTESIAN_POINT('Ctrl Pts',(0.00321666110267216,-0.0103857274880972,
0.0216221013040053));
#1637=CARTESIAN_POINT('Ctrl Pts',(0.00303275130267016,-0.0118656450905785,
0.0208830189780103));
#1638=CARTESIAN_POINT('Ctrl Pts',(0.00284890505548542,-0.0133455626930598,
0.0201439327670799));
#1639=CARTESIAN_POINT('Ctrl Pts',(0.00266497481715431,-0.0148254802955412,
0.0194048516904644));
#1640=CARTESIAN_POINT('Ctrl Pts',(0.000825389029324404,-0.0103857274880973,
0.021897431960369));
#1641=CARTESIAN_POINT('Ctrl Pts',(0.000723708685160219,-0.0118656450905786,
0.0211362004519509));
#1642=CARTESIAN_POINT('Ctrl Pts',(0.000620913659362918,-0.01334556269306,
0.0203750249654053));
#1643=CARTESIAN_POINT('Ctrl Pts',(0.000519591792305934,-0.0148254802955413,
0.0196137754405795));
#1644=CARTESIAN_POINT('Ctrl Pts',(-0.00369907812779493,-0.0103857274880973,
0.0217387953068446));
#1645=CARTESIAN_POINT('Ctrl Pts',(-0.00364161856207116,-0.0118656450905787,
0.020962798332516));
#1646=CARTESIAN_POINT('Ctrl Pts',(-0.00358334940297017,-0.01334556269306,
0.0201868484311656));
#1647=CARTESIAN_POINT('Ctrl Pts',(-0.00352615019920386,-0.0148254802955414,
0.0194108363183575));
#1648=CARTESIAN_POINT('Ctrl Pts',(-0.0101094147698839,-0.0103857274880976,
0.0194786251187348));
#1649=CARTESIAN_POINT('Ctrl Pts',(-0.00981914217025632,-0.0118656450905789,
0.0187573024862414));
#1650=CARTESIAN_POINT('Ctrl Pts',(-0.00952940613313542,-0.0133455626930602,
0.0180359345339944));
#1651=CARTESIAN_POINT('Ctrl Pts',(-0.0092389609771747,-0.0148254802955416,
0.0173146264761507));
#1652=CARTESIAN_POINT('Ctrl Pts',(-0.0155365237942967,-0.0103857274880977,
0.0153934440816773));
#1653=CARTESIAN_POINT('Ctrl Pts',(-0.0150417597211705,-0.011865645090579,
0.0147962270503517));
#1654=CARTESIAN_POINT('Ctrl Pts',(-0.0145466548550113,-0.0133455626930603,
0.0141992105145859));
#1655=CARTESIAN_POINT('Ctrl Pts',(-0.0140520003795469,-0.0148254802955417,
0.0136019290046987));
#1656=CARTESIAN_POINT('Ctrl Pts',(-0.01947707057022,-0.0103857274880978,
0.00985509053137839));
#1657=CARTESIAN_POINT('Ctrl Pts',(-0.0188255470130547,-0.0118656450905792,
0.0094380089127324));
#1658=CARTESIAN_POINT('Ctrl Pts',(-0.0181742372907587,-0.0133455626930604,
0.0090208450222542));
#1659=CARTESIAN_POINT('Ctrl Pts',(-0.0175226449651638,-0.0148254802955418,
0.0086037898618969));
#1660=CARTESIAN_POINT('Ctrl Pts',(-0.0215490849246405,-0.0103857274880979,
0.0033838335591811));
#1661=CARTESIAN_POINT('Ctrl Pts',(-0.0208023270338012,-0.0118656450905792,
0.003186045015789));
#1662=CARTESIAN_POINT('Ctrl Pts',(-0.0200555541394705,-0.0133455626930605,
0.0029882590540737));
#1663=CARTESIAN_POINT('Ctrl Pts',(-0.0193088010736933,-0.0148254802955418,
0.0027904696804247));
#1664=CARTESIAN_POINT('Ctrl Pts',(-0.0215614950161794,-0.0103857274880979,
-0.003409063860354));
#1665=CARTESIAN_POINT('Ctrl Pts',(-0.0207899728889341,-0.0118656450905792,
-0.0033687888502596));
#1666=CARTESIAN_POINT('Ctrl Pts',(-0.0200184895811365,-0.0133455626930605,
-0.0033285551165321));
#1667=CARTESIAN_POINT('Ctrl Pts',(-0.0192469549697137,-0.0148254802955418,
-0.0032882668321249));
#1668=CARTESIAN_POINT('Ctrl Pts',(-0.0195120329259242,-0.0103857274880978,
-0.0098875308971168));
#1669=CARTESIAN_POINT('Ctrl Pts',(-0.0187887546734226,-0.0118656450905792,
-0.0096129405660281));
#1670=CARTESIAN_POINT('Ctrl Pts',(-0.0180653244757214,-0.0133455626930604,
-0.0093385237957672));
#1671=CARTESIAN_POINT('Ctrl Pts',(-0.0173420950881818,-0.0148254802955418,
-0.0090638776482179));
#1672=CARTESIAN_POINT('Ctrl Pts',(-0.0162524462614154,-0.0103857274880979,
-0.0145144217726342));
#1673=CARTESIAN_POINT('Ctrl Pts',(-0.015627024107431,-0.0118656450905792,
-0.014066065967668));
#1674=CARTESIAN_POINT('Ctrl Pts',(-0.0150019216270029,-0.0133455626930606,
-0.0136173389380651));
#1675=CARTESIAN_POINT('Ctrl Pts',(-0.0143763966672948,-0.0148254802955419,
-0.0131691025174414));
#1676=CARTESIAN_POINT('Ctrl Pts',(-0.0128981937114092,-0.0103857274880978,
-0.0174996000291482));
#1677=CARTESIAN_POINT('Ctrl Pts',(-0.0123803681361669,-0.0118656450905791,
-0.0169354600627879));
#1678=CARTESIAN_POINT('Ctrl Pts',(-0.0118620552370355,-0.0133455626930606,
-0.0163717299304796));
#1679=CARTESIAN_POINT('Ctrl Pts',(-0.011344386383186,-0.0148254802955419,
-0.0158074581631449));
#1680=CARTESIAN_POINT('Ctrl Pts',(-0.0109822460730369,-0.0103857274880979,
-0.0187412152031282));
#1681=CARTESIAN_POINT('Ctrl Pts',(-0.010527058243565,-0.0118656450905793,
-0.0181281132091504));
#1682=CARTESIAN_POINT('Ctrl Pts',(-0.0100722082855398,-0.0133455626930608,
-0.0175145914030241));
#1683=CARTESIAN_POINT('Ctrl Pts',(-0.00961691179797656,-0.0148254802955421,
-0.0169016244189361));
#1684=CARTESIAN_POINT('Ctrl Pts',(-0.00993811050593716,-0.0103857274880979,
-0.0193069286188555));
#1685=CARTESIAN_POINT('Ctrl Pts',(-0.00951817576547402,-0.0118656450905792,
-0.018670753201041));
#1686=CARTESIAN_POINT('Ctrl Pts',(-0.00909797265232538,-0.0133455626930608,
-0.018034675691742));
#1687=CARTESIAN_POINT('Ctrl Pts',(-0.00867812421943301,-0.0148254802955421,
-0.0173984687869449));
#1688=CARTESIAN_POINT('Ctrl Pts',(-0.00981491169851654,-0.0103857274880979,
-0.0193729454160165));
#1689=CARTESIAN_POINT('Ctrl Pts',(-0.00939910811928388,-0.0118656450905792,
-0.0187341022881108));
#1690=CARTESIAN_POINT('Ctrl Pts',(-0.00898310731024668,-0.0133455626930608,
-0.0180952947070314));
#1691=CARTESIAN_POINT('Ctrl Pts',(-0.00856736715932197,-0.0148254802955421,
-0.0174564401474101));
#1692=CARTESIAN_POINT('Ctrl Pts',(-0.00959853821553917,-0.0103857274880979,
-0.0194868990220878));
#1693=CARTESIAN_POINT('Ctrl Pts',(-0.00919003336109143,-0.0118656450905792,
-0.0188434137142798));
#1694=CARTESIAN_POINT('Ctrl Pts',(-0.00878128498393709,-0.0133455626930608,
-0.018200003471476));
#1695=CARTESIAN_POINT('Ctrl Pts',(-0.00837285844540737,-0.0148254802955421,
-0.0175564940230661));
#1696=CARTESIAN_POINT('Ctrl Pts',(-0.00916253202915198,-0.0103857274880979,
-0.0197086730102764));
#1697=CARTESIAN_POINT('Ctrl Pts',(-0.00876873852907941,-0.0118656450905792,
-0.0190561489888909));
#1698=CARTESIAN_POINT('Ctrl Pts',(-0.00837472400191165,-0.0133455626930608,
-0.0184036740818502));
#1699=CARTESIAN_POINT('Ctrl Pts',(-0.00798100158325941,-0.0148254802955421,
-0.01775113426549));
#1700=CARTESIAN_POINT('Ctrl Pts',(-0.00853075623592927,-0.0103857274880979,
-0.0200077321423431));
#1701=CARTESIAN_POINT('Ctrl Pts',(-0.00815836785963889,-0.0118656450905793,
-0.019342939030124));
#1702=CARTESIAN_POINT('Ctrl Pts',(-0.00778570878389569,-0.0133455626930609,
-0.0186782213652169));
#1703=CARTESIAN_POINT('Ctrl Pts',(-0.00741340746345514,-0.0148254802955423,
-0.0180134039894473));
#1704=CARTESIAN_POINT('Ctrl Pts',(-0.0079842513103861,-0.010385727488098,
-0.020241551583029));
#1705=CARTESIAN_POINT('Ctrl Pts',(-0.00763042517485692,-0.0118656450905794,
-0.0195671079923167));
#1706=CARTESIAN_POINT('Ctrl Pts',(-0.00727630657671113,-0.013345562693061,
-0.0188927333017228));
#1707=CARTESIAN_POINT('Ctrl Pts',(-0.00692257449597723,-0.0148254802955422,
-0.0182182675530108));
#1708=CARTESIAN_POINT('Ctrl Pts',(-0.00765993311489067,-0.010385727488098,
-0.0203722368203069));
#1709=CARTESIAN_POINT('Ctrl Pts',(-0.00731714335921105,-0.0118656450905794,
-0.0196923758688002));
#1710=CARTESIAN_POINT('Ctrl Pts',(-0.0069740513271413,-0.0133455626930609,
-0.0190125900990749));
#1711=CARTESIAN_POINT('Ctrl Pts',(-0.00663135878232686,-0.0148254802955422,
-0.0183327049694112));
#1712=CARTESIAN_POINT('Ctrl Pts',(-0.00752995249725198,-0.0103857274880979,
-0.0204239019731641));
#1713=CARTESIAN_POINT('Ctrl Pts',(-0.00719158659708714,-0.0118656450905793,
-0.0197418981762161));
#1714=CARTESIAN_POINT('Ctrl Pts',(-0.00685291803980636,-0.0133455626930609,
-0.0190599681399024));
#1715=CARTESIAN_POINT('Ctrl Pts',(-0.00651464947294654,-0.0148254802955422,
-0.0183779406218327));
#1716=CARTESIAN_POINT('Ctrl Pts',(-0.00736698963449963,-0.0103857274880979,
-0.0204873411327011));
#1717=CARTESIAN_POINT('Ctrl Pts',(-0.00703416947645957,-0.0118656450905793,
-0.0198027025528889));
#1718=CARTESIAN_POINT('Ctrl Pts',(-0.0067010455102416,-0.0133455626930609,
-0.0191181396983384));
#1719=CARTESIAN_POINT('Ctrl Pts',(-0.00636832305568346,-0.0148254802955422,
-0.018433476765588));
#1720=CARTESIAN_POINT('Ctrl Pts',(-0.00720340862031011,-0.0103857274880979,
-0.0205492509074725));
#1721=CARTESIAN_POINT('Ctrl Pts',(-0.00687615864485821,-0.0118656450905793,
-0.0198620371370826));
#1722=CARTESIAN_POINT('Ctrl Pts',(-0.00654859394461842,-0.0133455626930609,
-0.0191748994094409));
#1723=CARTESIAN_POINT('Ctrl Pts',(-0.00622144518338615,-0.0148254802955422,
-0.0184876611840104));
#1724=CARTESIAN_POINT('Ctrl Pts',(-0.00708857853644839,-0.0103857274880979,
-0.0205917810515005));
#1725=CARTESIAN_POINT('Ctrl Pts',(-0.00676523571631903,-0.0118656450905793,
-0.0199027957772787));
#1726=CARTESIAN_POINT('Ctrl Pts',(-0.00644158762303053,-0.0133455626930609,
-0.0192138869589814));
#1727=CARTESIAN_POINT('Ctrl Pts',(-0.00611834297751518,-0.0148254802955422,
-0.0185248770968433));
#1728=CARTESIAN_POINT('Ctrl Pts',(-0.00703109430595194,-0.0103857274880979,
-0.0206128440975462));
#1729=CARTESIAN_POINT('Ctrl Pts',(-0.00670971294437734,-0.0118656450905793,
-0.019922980845508));
#1730=CARTESIAN_POINT('Ctrl Pts',(-0.0063880079575438,-0.0133455626930609,
-0.019233194490342));
#1731=CARTESIAN_POINT('Ctrl Pts',(-0.00606673067254431,-0.0148254802955422,
-0.0185433065085806));
#1732=CARTESIAN_POINT('Ctrl Pts',(-0.00700231968617285,-0.0103857274880979,
-0.020623325211583));
#1733=CARTESIAN_POINT('Ctrl Pts',(-0.00668191128466422,-0.0118656450905793,
-0.0199330251114251));
#1734=CARTESIAN_POINT('Ctrl Pts',(-0.0063612113680251,-0.0133455626930609,
-0.01924280106227));
#1735=CARTESIAN_POINT('Ctrl Pts',(-0.00604089671660415,-0.0148254802955422,
-0.018552476504417));
#1736=CARTESIAN_POINT('Ctrl Pts',(-0.00698589255955579,-0.0103857274880979,
-0.0206292996597771));
#1737=CARTESIAN_POINT('Ctrl Pts',(-0.00666605512725014,-0.0118656450905793,
-0.0199387500776174));
#1738=CARTESIAN_POINT('Ctrl Pts',(-0.00634587105576821,-0.0133455626930609,
-0.0192482784062839));
#1739=CARTESIAN_POINT('Ctrl Pts',(-0.00602614510122047,-0.0148254802955422,
-0.0185577037683174));
#1740=CARTESIAN_POINT('Ctrl Pts',(-0.0059232375041169,-0.0103857274880978,
-0.0210141077854731));
#1741=CARTESIAN_POINT('Ctrl Pts',(-0.00563861805837266,-0.0118656450905792,
-0.020307591307607));
#1742=CARTESIAN_POINT('Ctrl Pts',(-0.00535763420345025,-0.0133455626930608,
-0.0196007068494058));
#1743=CARTESIAN_POINT('Ctrl Pts',(-0.00507184556639396,-0.0148254802955421,
-0.018894308712528));
#1744=CARTESIAN_POINT('Ctrl Pts',(-0.00488215354055727,-0.0103857274880975,
-0.0213138317729482));
#1745=CARTESIAN_POINT('Ctrl Pts',(-0.00464215664275064,-0.0118656450905788,
-0.0205936289319453));
#1746=CARTESIAN_POINT('Ctrl Pts',(-0.00439987677427849,-0.0133455626930602,
-0.0198745611308293));
#1747=CARTESIAN_POINT('Ctrl Pts',(-0.00416061407060949,-0.0148254802955415,
-0.0191539932655867));
#1748=CARTESIAN_POINT('Ctrl Pts',(-0.00347910411437541,-0.0103857274880973,
-0.0215869477573644));
#1749=CARTESIAN_POINT('Ctrl Pts',(-0.00325722868476011,-0.0118656450905787,
-0.0208598617813588));
#1750=CARTESIAN_POINT('Ctrl Pts',(-0.00303556415163913,-0.01334556269306,
-0.0201326558315503));
#1751=CARTESIAN_POINT('Ctrl Pts',(-0.00281362089856371,-0.0148254802955414,
-0.0194056084386348));
#1752=CARTESIAN_POINT('Ctrl Pts',(-0.00332453330787329,-0.0103857274880973,
-0.0216151130670622));
#1753=CARTESIAN_POINT('Ctrl Pts',(-0.00310479297344227,-0.0118656450905787,
-0.0208871681747387));
#1754=CARTESIAN_POINT('Ctrl Pts',(-0.00288491312984153,-0.01334556269306,
-0.0201593216766503));
#1755=CARTESIAN_POINT('Ctrl Pts',(-0.00266521766099553,-0.0148254802955414,
-0.0194313451411382));
#1756=CARTESIAN_POINT('Ctrl Pts',(-0.00316948316430413,-0.0103857274880973,
-0.0216417943842485));
#1757=CARTESIAN_POINT('Ctrl Pts',(-0.00295177493707918,-0.0118656450905787,
-0.0209130600517772));
#1758=CARTESIAN_POINT('Ctrl Pts',(-0.00273406670985423,-0.01334556269306,
-0.020184325719306));
#1759=CARTESIAN_POINT('Ctrl Pts',(-0.00251635848262937,-0.0148254802955414,
-0.0194555913868348));
#1760=CARTESIAN_POINT('',(-0.00256040049615593,-0.0147475774168796,-0.0194886147824547));
#1761=CARTESIAN_POINT('Origin',(9.16735223358893,-0.319445646903212,-3.25481460259445));
#1762=CARTESIAN_POINT('',(-0.0130450183153251,-0.0148247757937311,-0.0142822299878419));
#1763=CARTESIAN_POINT('Ctrl Pts',(-0.00256040049615593,-0.0147475774168796,
-0.0194886147824547));
#1764=CARTESIAN_POINT('Ctrl Pts',(-0.00298164608649452,-0.0147575501764886,
-0.0194141313003222));
#1765=CARTESIAN_POINT('Ctrl Pts',(-0.00388662542411128,-0.0147754335948541,
-0.0192276563237551));
#1766=CARTESIAN_POINT('Ctrl Pts',(-0.00497427108659433,-0.0147926336917162,
-0.0189283424016093));
#1767=CARTESIAN_POINT('Ctrl Pts',(-0.00589906827142657,-0.0148032993266823,
-0.0186187326376841));
#1768=CARTESIAN_POINT('Ctrl Pts',(-0.00664182120570229,-0.0148097561738109,
-0.0183431341300999));
#1769=CARTESIAN_POINT('Ctrl Pts',(-0.00727980649135052,-0.0148138351542757,
-0.0180770106793792));
#1770=CARTESIAN_POINT('Ctrl Pts',(-0.00774790114037407,-0.0148160393763603,
-0.0178637871335712));
#1771=CARTESIAN_POINT('Ctrl Pts',(-0.00800513468905029,-0.0148170657830662,
-0.0177419301727512));
#1772=CARTESIAN_POINT('Ctrl Pts',(-0.00823759117383636,-0.014817851164493,
-0.0176280375319463));
#1773=CARTESIAN_POINT('Ctrl Pts',(-0.00832653387970006,-0.0148181108892027,
-0.0175833326488841));
#1774=CARTESIAN_POINT('Ctrl Pts',(-0.00850433953865539,-0.014818612894081,
-0.0174932842599487));
#1775=CARTESIAN_POINT('Ctrl Pts',(-0.0088101626202858,-0.0148193516101765,
-0.0173338076219524));
#1776=CARTESIAN_POINT('Ctrl Pts',(-0.00931127743596396,-0.0148202826697452,
-0.0170587866448663));
#1777=CARTESIAN_POINT('Ctrl Pts',(-0.00999005727071458,-0.0148211341421622,
-0.0166520060290218));
#1778=CARTESIAN_POINT('Ctrl Pts',(-0.0106039805843919,-0.0148215823421196,
-0.0162495782384108));
#1779=CARTESIAN_POINT('Ctrl Pts',(-0.0111527588138502,-0.0148219132528785,
-0.015859032133013));
#1780=CARTESIAN_POINT('Ctrl Pts',(-0.0116338564308128,-0.0148223130483358,
-0.0154980816746904));
#1781=CARTESIAN_POINT('Ctrl Pts',(-0.0123712542410152,-0.0148231374838115,
-0.0149046758045205));
#1782=CARTESIAN_POINT('Ctrl Pts',(-0.0128173122018092,-0.0148240755379329,
-0.0144973891143337));
#1783=CARTESIAN_POINT('Ctrl Pts',(-0.013045053259864,-0.0148248018092375,
-0.014282266850976));
#1784=CARTESIAN_POINT('',(-0.00753644639672466,-0.0145435981832564,0.0179728321127669));
#1785=CARTESIAN_POINT('Ctrl Pts',(-0.0130450195284837,-0.0148247757875791,
-0.014282228848665));
#1786=CARTESIAN_POINT('Ctrl Pts',(-0.013081477433643,-0.0148244342297185,
-0.014248104571325));
#1787=CARTESIAN_POINT('Ctrl Pts',(-0.0131177722848004,-0.014824096530765,
-0.0142138804232786));
#1788=CARTESIAN_POINT('Ctrl Pts',(-0.013154004323322,-0.0148237612036398,
-0.0141794295271229));
#1789=CARTESIAN_POINT('Ctrl Pts',(-0.0142857225024484,-0.014813287164114,
-0.0131033458438004));
#1790=CARTESIAN_POINT('Ctrl Pts',(-0.0152862434319005,-0.0148027737310646,
-0.0118950227443787));
#1791=CARTESIAN_POINT('Ctrl Pts',(-0.0161325020573774,-0.0147926824948966,
-0.0105841364499823));
#1792=CARTESIAN_POINT('Ctrl Pts',(-0.0166766377092465,-0.01478619393312,
-0.00974124995304924));
#1793=CARTESIAN_POINT('Ctrl Pts',(-0.0171565196530893,-0.0147797074323787,
-0.00885648615467972));
#1794=CARTESIAN_POINT('Ctrl Pts',(-0.0175648698954674,-0.0147732126258648,
-0.00793926241248288));
#1795=CARTESIAN_POINT('Ctrl Pts',(-0.0178119322494973,-0.0147692831015992,
-0.00738431855938348));
#1796=CARTESIAN_POINT('Ctrl Pts',(-0.0180328144336972,-0.0147653538781876,
-0.00681749459469739));
#1797=CARTESIAN_POINT('Ctrl Pts',(-0.0182268824097566,-0.0147614567458838,
-0.00624162272378845));
#1798=CARTESIAN_POINT('Ctrl Pts',(-0.0188539880809075,-0.0147488636647451,
-0.00438076693791277));
#1799=CARTESIAN_POINT('Ctrl Pts',(-0.0192020215977401,-0.0147362872706589,
-0.00242573709127115));
#1800=CARTESIAN_POINT('Ctrl Pts',(-0.0192502906563252,-0.0147234713375857,
-0.000459900165418695));
#1801=CARTESIAN_POINT('Ctrl Pts',(-0.0192633063532073,-0.0147200155357733,
7.01855312251801E-5));
#1802=CARTESIAN_POINT('Ctrl Pts',(-0.0192544341788357,-0.0147165476962116,
0.000600225774975632));
#1803=CARTESIAN_POINT('Ctrl Pts',(-0.0192241845453343,-0.0147130664716278,
0.00112794594533975));
#1804=CARTESIAN_POINT('Ctrl Pts',(-0.0192030211097929,-0.0147106309157695,
0.00149715279238824));
#1805=CARTESIAN_POINT('Ctrl Pts',(-0.0191713716825257,-0.0147081802548596,
0.00186653868939342));
#1806=CARTESIAN_POINT('Ctrl Pts',(-0.0191287972579227,-0.014705696350813,
0.00223789006174462));
#1807=CARTESIAN_POINT('Ctrl Pts',(-0.0191105185786782,-0.0147046299245309,
0.00239732410425976));
#1808=CARTESIAN_POINT('Ctrl Pts',(-0.0190902863654439,-0.0147035631017602,
0.00255625061965006));
#1809=CARTESIAN_POINT('Ctrl Pts',(-0.01906874926151,-0.0147025214094658,
0.00271084787661435));
#1810=CARTESIAN_POINT('Ctrl Pts',(-0.0190414621227477,-0.0147012016033178,
0.00290671993146414));
#1811=CARTESIAN_POINT('Ctrl Pts',(-0.0190124550876425,-0.0146999214298734,
0.00309569012543868));
#1812=CARTESIAN_POINT('Ctrl Pts',(-0.0189759459305023,-0.014698584736768,
0.00330904035716561));
#1813=CARTESIAN_POINT('Ctrl Pts',(-0.0189394367733621,-0.0146972480436627,
0.00352239058889254));
#1814=CARTESIAN_POINT('Ctrl Pts',(-0.0188947787704147,-0.0146957358748219,
0.00376001072167542));
#1815=CARTESIAN_POINT('Ctrl Pts',(-0.0188472667546161,-0.0146942024288412,
0.00398908793104703));
#1816=CARTESIAN_POINT('Ctrl Pts',(-0.0187997547388174,-0.0146926689828605,
0.00421816514041864));
#1817=CARTESIAN_POINT('Ctrl Pts',(-0.0187497639977196,-0.014691308415844,
0.00443878348665983));
#1818=CARTESIAN_POINT('Ctrl Pts',(-0.0186959828324368,-0.0146899510699845,
0.0046587770617394));
#1819=CARTESIAN_POINT('Ctrl Pts',(-0.0185884205018711,-0.0146872363782655,
0.00509876421189855));
#1820=CARTESIAN_POINT('Ctrl Pts',(-0.0184653041836457,-0.0146843286046081,
0.00553614068060948));
#1821=CARTESIAN_POINT('Ctrl Pts',(-0.0183287080354479,-0.0146813308407142,
0.00596434893506634));
#1822=CARTESIAN_POINT('Ctrl Pts',(-0.0182059835210535,-0.0146786375062167,
0.00634907171664708));
#1823=CARTESIAN_POINT('Ctrl Pts',(-0.0180724705233762,-0.0146758976001125,
0.00672644385917816));
#1824=CARTESIAN_POINT('Ctrl Pts',(-0.0179287812288322,-0.0146731270985175,
0.00709630573527382));
#1825=CARTESIAN_POINT('Ctrl Pts',(-0.0177526093404848,-0.0146697302936323,
0.00754977908098291));
#1826=CARTESIAN_POINT('Ctrl Pts',(-0.0175611510596674,-0.014666287158584,
0.00799196463832228));
#1827=CARTESIAN_POINT('Ctrl Pts',(-0.0173558004199362,-0.014662837335895,
0.00842279060993732));
#1828=CARTESIAN_POINT('Ctrl Pts',(-0.0169829617159403,-0.0146565737692361,
0.00920500680909285));
#1829=CARTESIAN_POINT('Ctrl Pts',(-0.0165642535727873,-0.0146503382351783,
0.00994970454967226));
#1830=CARTESIAN_POINT('Ctrl Pts',(-0.0161091542324506,-0.0146440867082356,
0.0106527247680325));
#1831=CARTESIAN_POINT('Ctrl Pts',(-0.0156540548921138,-0.0146378351812928,
0.0113557449863927));
#1832=CARTESIAN_POINT('Ctrl Pts',(-0.0151625867965605,-0.0146315824703289,
0.0120171046419879));
#1833=CARTESIAN_POINT('Ctrl Pts',(-0.0146429974177987,-0.0146252481148982,
0.0126346027174445));
#1834=CARTESIAN_POINT('Ctrl Pts',(-0.0143706785788644,-0.0146219282542799,
0.0129582358897645));
#1835=CARTESIAN_POINT('Ctrl Pts',(-0.0140905950239573,-0.0146185249477082,
0.0132699166822872));
#1836=CARTESIAN_POINT('Ctrl Pts',(-0.013803790554076,-0.0146150614548955,
0.0135694419000081));
#1837=CARTESIAN_POINT('Ctrl Pts',(-0.0129961385631785,-0.0146053081310828,
0.0144129159871323));
#1838=CARTESIAN_POINT('Ctrl Pts',(-0.0121356373118543,-0.0145950494262988,
0.015159875947689));
#1839=CARTESIAN_POINT('Ctrl Pts',(-0.0112478865663299,-0.0145849790494428,
0.0158135487866888));
#1840=CARTESIAN_POINT('Ctrl Pts',(-0.0100448875643455,-0.0145713325913931,
0.0166993467169136));
#1841=CARTESIAN_POINT('Ctrl Pts',(-0.0087922620348253,-0.0145576919939891,
0.0174141420112165));
#1842=CARTESIAN_POINT('Ctrl Pts',(-0.0075364464678066,-0.014543597895338,
0.0179728322472868));
#1843=CARTESIAN_POINT('',(0.00300360051879333,-0.0145298687123184,0.0195176742762918));
#1844=CARTESIAN_POINT('Ctrl Pts',(-0.00753644632745199,-0.0145435984700459,
0.0179728319737724));
#1845=CARTESIAN_POINT('Ctrl Pts',(-0.0058986709053863,-0.01452649017253,
0.018705655752546));
#1846=CARTESIAN_POINT('Ctrl Pts',(-0.00424486404522869,-0.0145148113803008,
0.019166590495434));
#1847=CARTESIAN_POINT('Ctrl Pts',(-0.00265772949391459,-0.014510544388444,
0.0194220873906264));
#1848=CARTESIAN_POINT('Ctrl Pts',(-0.00244153026348254,-0.0145099631394535,
0.0194568911393525));
#1849=CARTESIAN_POINT('Ctrl Pts',(-0.00222649129571112,-0.0145095159173106,
0.0194878686742825));
#1850=CARTESIAN_POINT('Ctrl Pts',(-0.00201275315646707,-0.0145092046487044,
0.0195151744110451));
#1851=CARTESIAN_POINT('Ctrl Pts',(-0.00040316393951994,-0.014506860590719,
0.0197208046257056));
#1852=CARTESIAN_POINT('Ctrl Pts',(0.00113160275293723,-0.0145122966135657,
0.0197191805010857));
#1853=CARTESIAN_POINT('Ctrl Pts',(0.00255154901055539,-0.0145252434129637,
0.019569665504005));
#1854=CARTESIAN_POINT('Ctrl Pts',(0.00270435697391671,-0.0145266366868552,
0.0195535754005428));
#1855=CARTESIAN_POINT('Ctrl Pts',(0.00285345692270347,-0.0145282771518778,
0.0195368590157555));
#1856=CARTESIAN_POINT('Ctrl Pts',(0.00300360055974346,-0.0145298688938271,
0.0195176746118413));
#1857=CARTESIAN_POINT('',(0.00339301782383052,-0.0115782670540977,0.0209851225443052));
#1858=CARTESIAN_POINT('',(0.0030036004777441,-0.0145298685324478,0.0195176739398754));
#1859=CARTESIAN_POINT('Ctrl Pts',(0.00339301774930384,-0.0115782667617733,
0.0209851219766881));
#1860=CARTESIAN_POINT('Ctrl Pts',(0.00154787481300866,-0.0115813548401147,
0.0212295209333512));
#1861=CARTESIAN_POINT('Ctrl Pts',(-0.0021753528781285,-0.0115724338653588,
0.0212523599974765));
#1862=CARTESIAN_POINT('Ctrl Pts',(-0.00665361376274445,-0.0115235259966679,
0.0201303255371248));
#1863=CARTESIAN_POINT('Ctrl Pts',(-0.00996471847422488,-0.011461770590535,
0.0186009685547507));
#1864=CARTESIAN_POINT('Ctrl Pts',(-0.0122754783793396,-0.0114040772829271,
0.0171560188263209));
#1865=CARTESIAN_POINT('Ctrl Pts',(-0.0140275399166893,-0.0113467296792194,
0.0157321074358993));
#1866=CARTESIAN_POINT('Ctrl Pts',(-0.0151574493261705,-0.0113013042598343,
0.014621802395729));
#1867=CARTESIAN_POINT('Ctrl Pts',(-0.0157620510504594,-0.0112744430950199,
0.013971061491609));
#1868=CARTESIAN_POINT('Ctrl Pts',(-0.0162275404941388,-0.0112521478590527,
0.0134351725261236));
#1869=CARTESIAN_POINT('Ctrl Pts',(-0.0165700774547224,-0.0112346553771367,
0.0130170614409284));
#1870=CARTESIAN_POINT('Ctrl Pts',(-0.0170641008537713,-0.0112081192907574,
0.0123836653727793));
#1871=CARTESIAN_POINT('Ctrl Pts',(-0.0178925709418051,-0.0111594077170467,
0.0112235501892242));
#1872=CARTESIAN_POINT('Ctrl Pts',(-0.0190144640555717,-0.0110802156975042,
0.0093366258988444));
#1873=CARTESIAN_POINT('Ctrl Pts',(-0.0199598510142342,-0.0109889189677982,
0.007150066477912));
#1874=CARTESIAN_POINT('Ctrl Pts',(-0.0204879285363922,-0.0109187581012632,
0.0054690726891437));
#1875=CARTESIAN_POINT('Ctrl Pts',(-0.020713510218505,-0.0108818364303798,
0.0045859180299219));
#1876=CARTESIAN_POINT('Ctrl Pts',(-0.0208284866318363,-0.0108606742029952,
0.0040802918493193));
#1877=CARTESIAN_POINT('Ctrl Pts',(-0.0209133407097956,-0.0108434640670371,
0.0036696921190705));
#1878=CARTESIAN_POINT('Ctrl Pts',(-0.0209727257874114,-0.0108302685759457,
0.0033547187553141));
#1879=CARTESIAN_POINT('Ctrl Pts',(-0.0210518330124097,-0.0108112440454272,
0.0028995585042265));
#1880=CARTESIAN_POINT('Ctrl Pts',(-0.0211682965338984,-0.0107785436701316,
0.0021152789666949));
#1881=CARTESIAN_POINT('Ctrl Pts',(-0.0212828759976176,-0.0107313067448389,
0.000978402876531403));
#1882=CARTESIAN_POINT('Ctrl Pts',(-0.021333633958207,-0.0106744819466851,
-0.000390116998857499));
#1883=CARTESIAN_POINT('Ctrl Pts',(-0.0212865634219392,-0.0105982814341729,
-0.0022191814741982));
#1884=CARTESIAN_POINT('Ctrl Pts',(-0.0210100753194544,-0.0105023306179738,
-0.0044971874739234));
#1885=CARTESIAN_POINT('Ctrl Pts',(-0.020558832356398,-0.0104247988358815,
-0.0062823526268236));
#1886=CARTESIAN_POINT('Ctrl Pts',(-0.020277827559898,-0.0103858421854857,
-0.0071584554743809));
#1887=CARTESIAN_POINT('Ctrl Pts',(-0.0032737121145513,-0.0103857274880978,
-0.0216236542979967));
#1888=CARTESIAN_POINT('Ctrl Pts',(-0.00305247275862829,-0.0118654102545914,
-0.0208959931785711));
#1889=CARTESIAN_POINT('Ctrl Pts',(-0.00283117510222248,-0.0133450930210851,
-0.0201683305771291));
#1890=CARTESIAN_POINT('Ctrl Pts',(-0.00260995493116203,-0.0148247757875787,
-0.0194406699453889));
#1891=CARTESIAN_POINT('Ctrl Pts',(-0.0032510204356722,-0.0103857274880978,
-0.0216276106144514));
#1892=CARTESIAN_POINT('Ctrl Pts',(-0.00303055734999314,-0.0118654102545914,
-0.0208997408041001));
#1893=CARTESIAN_POINT('Ctrl Pts',(-0.00281004869855409,-0.0133450930210851,
-0.0201718698343867));
#1894=CARTESIAN_POINT('Ctrl Pts',(-0.00258960060713925,-0.0148247757875787,
-0.0194440004055454));
#1895=CARTESIAN_POINT('Ctrl Pts',(-0.00322832875679311,-0.0103857274880978,
-0.0216315669309062));
#1896=CARTESIAN_POINT('Ctrl Pts',(-0.00300864194135799,-0.0118654102545914,
-0.0209034884296292));
#1897=CARTESIAN_POINT('Ctrl Pts',(-0.00278892229488571,-0.0133450930210851,
-0.0201754090916444));
#1898=CARTESIAN_POINT('Ctrl Pts',(-0.00256924628311645,-0.0148247757875787,
-0.0194473308657019));
#1899=CARTESIAN_POINT('Ctrl Pts',(-0.00320563707791401,-0.0103857274880978,
-0.0216355232473611));
#1900=CARTESIAN_POINT('Ctrl Pts',(-0.00298672653272284,-0.0118654102545914,
-0.0209072360551583));
#1901=CARTESIAN_POINT('Ctrl Pts',(-0.00276779589121732,-0.0133450930210851,
-0.0201789483489019));
#1902=CARTESIAN_POINT('Ctrl Pts',(-0.00254889195909367,-0.0148247757875787,
-0.0194506613258584));
#1903=CARTESIAN_POINT('Ctrl Pts',(-0.00092544793340839,-0.0103857274880978,
-0.0220330764597309));
#1904=CARTESIAN_POINT('Ctrl Pts',(-0.00078454144392813,-0.0118654102545914,
-0.0212838188146184));
#1905=CARTESIAN_POINT('Ctrl Pts',(-0.000644894515617899,-0.013345093021085,
-0.0205345930775906));
#1906=CARTESIAN_POINT('Ctrl Pts',(-0.000503573544013354,-0.0148247757875786,
-0.0197853249325271));
#1907=CARTESIAN_POINT('Ctrl Pts',(0.00376097282977904,-0.0103857274880977,
-0.0220801936813754));
#1908=CARTESIAN_POINT('Ctrl Pts',(0.00374015999590233,-0.0118654102545913,
-0.0213115737831728));
#1909=CARTESIAN_POINT('Ctrl Pts',(0.00372007568072717,-0.0133450930210849,
-0.0205430519585263));
#1910=CARTESIAN_POINT('Ctrl Pts',(0.0036990231141673,-0.0148247757875786,
-0.0197743997873885));
#1911=CARTESIAN_POINT('Ctrl Pts',(0.0104334700544927,-0.0103857274880974,
-0.0199323388147746));
#1912=CARTESIAN_POINT('Ctrl Pts',(0.0101723113287387,-0.0118654102545911,
-0.0192086476372547));
#1913=CARTESIAN_POINT('Ctrl Pts',(0.00991080213201966,-0.0133450930210847,
-0.0184851050225718));
#1914=CARTESIAN_POINT('Ctrl Pts',(0.00964975873528131,-0.0148247757875783,
-0.0177613649576761));
#1915=CARTESIAN_POINT('Ctrl Pts',(0.0180015629169717,-0.0103857274880973,
-0.0144560967521158));
#1916=CARTESIAN_POINT('Ctrl Pts',(0.0174535660704856,-0.0118654102545909,
-0.0138880930790778));
#1917=CARTESIAN_POINT('Ctrl Pts',(0.0169057981794265,-0.0133450930210845,
-0.0133199355516034));
#1918=CARTESIAN_POINT('Ctrl Pts',(0.0163577259908816,-0.0148247757875781,
-0.0127519825072408));
#1919=CARTESIAN_POINT('Ctrl Pts',(0.0213047019464172,-0.0103857274880971,
-0.0079871050377679));
#1920=CARTESIAN_POINT('Ctrl Pts',(0.0206148949180927,-0.0118654102545908,
-0.0076274199157696));
#1921=CARTESIAN_POINT('Ctrl Pts',(0.0199251898122662,-0.0133450930210844,
-0.0072686337338974));
#1922=CARTESIAN_POINT('Ctrl Pts',(0.0192353492444405,-0.0148247757875781,
-0.0069086527988637));
#1923=CARTESIAN_POINT('Ctrl Pts',(0.0223588495285565,-0.0103857274880971,
-0.0011403651637198));
#1924=CARTESIAN_POINT('Ctrl Pts',(0.0216041605102752,-0.0118654102545908,
-0.0010122528366395));
#1925=CARTESIAN_POINT('Ctrl Pts',(0.0208494608186866,-0.0133450930210844,
-0.000883363210203396));
#1926=CARTESIAN_POINT('Ctrl Pts',(0.0200947753126565,-0.0148247757875781,
-0.000755506667991397));
#1927=CARTESIAN_POINT('Ctrl Pts',(0.0223393059827225,-0.0103857274880971,
0.0035157367905236));
#1928=CARTESIAN_POINT('Ctrl Pts',(0.0215664472462495,-0.0118654102545908,
0.0034820495204283));
#1929=CARTESIAN_POINT('Ctrl Pts',(0.0207934763414209,-0.0133450930210844,
0.0034477253002978));
#1930=CARTESIAN_POINT('Ctrl Pts',(0.0200206545160401,-0.0148247757875781,
0.0034142476305061));
#1931=CARTESIAN_POINT('Ctrl Pts',(0.0194322382609157,-0.0103857274880972,
0.0124022685894104));
#1932=CARTESIAN_POINT('Ctrl Pts',(0.0187258112939813,-0.0118654102545908,
0.0120503409672932));
#1933=CARTESIAN_POINT('Ctrl Pts',(0.018019396982185,-0.0133450930210845,
0.0116989535701473));
#1934=CARTESIAN_POINT('Ctrl Pts',(0.0173129658508411,-0.0148247757875781,
0.0113468481769151));
#1935=CARTESIAN_POINT('Ctrl Pts',(0.0125513340112962,-0.0103857274880974,
0.0192019889330274));
#1936=CARTESIAN_POINT('Ctrl Pts',(0.0120581264264145,-0.011865410254591,
0.0185892731149803));
#1937=CARTESIAN_POINT('Ctrl Pts',(0.0115650128884031,-0.0133450930210847,
0.0179768146312833));
#1938=CARTESIAN_POINT('Ctrl Pts',(0.0110717743556425,-0.0148247757875783,
0.0173640141325627));
#1939=CARTESIAN_POINT('Ctrl Pts',(0.005836253727797,-0.0103857274880976,
0.0212615968730893));
#1940=CARTESIAN_POINT('Ctrl Pts',(0.00556423334872787,-0.0118654102545912,
0.0205489320471781));
#1941=CARTESIAN_POINT('Ctrl Pts',(0.00529206491409777,-0.0133450930210848,
0.0198355098124372));
#1942=CARTESIAN_POINT('Ctrl Pts',(0.00502009325547574,-0.0148247757875785,
0.0191230942260454));
#1943=CARTESIAN_POINT('Ctrl Pts',(0.0035503423930758,-0.0103857274880977,
0.0215780184758147));
#1944=CARTESIAN_POINT('Ctrl Pts',(0.00335512201173908,-0.0118654102545913,
0.0208423643805689));
#1945=CARTESIAN_POINT('Ctrl Pts',(0.00315990163118534,-0.0133450930210849,
0.0201067102893288));
#1946=CARTESIAN_POINT('Ctrl Pts',(0.00296468124959093,-0.0148247757875786,
0.0193710561927648));
#1947=CARTESIAN_POINT('Ctrl Pts',(0.0210240583317461,-0.0103860543223448,
-0.00732308229902099));
#1948=CARTESIAN_POINT('Ctrl Pts',(0.0211595547716875,-0.0104031789716189,
-0.00691347002434057));
#1949=CARTESIAN_POINT('Ctrl Pts',(0.0214652976198876,-0.0104454085986675,
-0.00591103883132564));
#1950=CARTESIAN_POINT('Ctrl Pts',(0.0218357140230541,-0.0105181593694996,
-0.0041786707436836));
#1951=CARTESIAN_POINT('Ctrl Pts',(0.0220391217790841,-0.0105883149792715,
-0.0024998664668044));
#1952=CARTESIAN_POINT('Ctrl Pts',(0.0221227138751392,-0.0106469673090364,
-0.0010985381300462));
#1953=CARTESIAN_POINT('Ctrl Pts',(0.022113710594806,-0.0107006769518375,
0.000180074596995001));
#1954=CARTESIAN_POINT('Ctrl Pts',(0.0220525624892807,-0.0107411991061502,
0.0011387858171554));
#1955=CARTESIAN_POINT('Ctrl Pts',(0.0220018129976186,-0.0107646246887387,
0.0016909460077538));
#1956=CARTESIAN_POINT('Ctrl Pts',(0.0219504642362838,-0.0107839152759132,
0.002143984801892));
#1957=CARTESIAN_POINT('Ctrl Pts',(0.0219054290692675,-0.0107984301809448,
0.0024843984030115));
#1958=CARTESIAN_POINT('Ctrl Pts',(0.0218340660237395,-0.0108190624516499,
0.0029688265519474));
#1959=CARTESIAN_POINT('Ctrl Pts',(0.021693082123752,-0.010853625440699,
0.0037807100666793));
#1960=CARTESIAN_POINT('Ctrl Pts',(0.0214435678455489,-0.0109010883747477,
0.0048961569007053));
#1961=CARTESIAN_POINT('Ctrl Pts',(0.0210836011462885,-0.0109541993013107,
0.0061424710750287));
#1962=CARTESIAN_POINT('Ctrl Pts',(0.0206756786018776,-0.0110036772559569,
0.0073004633853929));
#1963=CARTESIAN_POINT('Ctrl Pts',(0.0202321698965391,-0.0110494599201184,
0.0083687888405024));
#1964=CARTESIAN_POINT('Ctrl Pts',(0.0198418911111951,-0.0110845641080935,
0.0091860549810459));
#1965=CARTESIAN_POINT('Ctrl Pts',(0.019522978628747,-0.0111107744946751,
0.00979605912992251));
#1966=CARTESIAN_POINT('Ctrl Pts',(0.0192800180017008,-0.0111296030806349,
0.0102344948116573));
#1967=CARTESIAN_POINT('Ctrl Pts',(0.0190808695592325,-0.0111442396978454,
0.0105758239994989));
#1968=CARTESIAN_POINT('Ctrl Pts',(0.0189118929125413,-0.0111561339126606,
0.0108538456846471));
#1969=CARTESIAN_POINT('Ctrl Pts',(0.0188116818610867,-0.0111630629046181,
0.0110160715184336));
#1970=CARTESIAN_POINT('Ctrl Pts',(0.018611038208665,-0.01117648662689,0.0113308890265215));
#1971=CARTESIAN_POINT('Ctrl Pts',(0.0183723944441455,-0.0111918230898418,
0.0116908812314743));
#1972=CARTESIAN_POINT('Ctrl Pts',(0.01792669041596,-0.0112191293339661,
0.0123326012900648));
#1973=CARTESIAN_POINT('Ctrl Pts',(0.0172648865947767,-0.0112558094224622,
0.0131965303686325));
#1974=CARTESIAN_POINT('Ctrl Pts',(0.0164200795169888,-0.0112972488919572,
0.014174645463086));
#1975=CARTESIAN_POINT('Ctrl Pts',(0.01523974852064,-0.0113486577843046,
0.0153900797630276));
#1976=CARTESIAN_POINT('Ctrl Pts',(0.0136741248249907,-0.0114058997995179,
0.0167457096749447));
#1977=CARTESIAN_POINT('Ctrl Pts',(0.0110311764340046,-0.0114824348216599,
0.0185624671274645));
#1978=CARTESIAN_POINT('Ctrl Pts',(0.00754959884439259,-0.011549916739453,
0.0201685399471528));
#1979=CARTESIAN_POINT('Ctrl Pts',(0.00475513839828037,-0.0115738286057064,
0.0208048766363472));
#1980=CARTESIAN_POINT('Ctrl Pts',(0.00339301774776758,-0.0115782667621799,
0.0209851219766827));
#1981=CARTESIAN_POINT('',(0.0200289769920157,-0.0147080200033779,0.00100790038663679));
#1982=CARTESIAN_POINT('Ctrl Pts',(0.0030036004778395,-0.0145298685324515,
0.0195176739398688));
#1983=CARTESIAN_POINT('Ctrl Pts',(0.00554640151379466,-0.0145552889251824,
0.0191945399311143));
#1984=CARTESIAN_POINT('Ctrl Pts',(0.00801600779572315,-0.0145758975757741,
0.0183443481823791));
#1985=CARTESIAN_POINT('Ctrl Pts',(0.0102285916134981,-0.0145940081597896,
0.0170691791497697));
#1986=CARTESIAN_POINT('Ctrl Pts',(0.0113889192390138,-0.0146035057484363,
0.0164004524584452));
#1987=CARTESIAN_POINT('Ctrl Pts',(0.0124805141379449,-0.0146123311281806,
0.0156141562776439));
#1988=CARTESIAN_POINT('Ctrl Pts',(0.0134787506989122,-0.0146208244043988,
0.0147234938231788));
#1989=CARTESIAN_POINT('Ctrl Pts',(0.0154196941346921,-0.0146373384947142,
0.0129917144914196));
#1990=CARTESIAN_POINT('Ctrl Pts',(0.0170068977309965,-0.0146525907508511,
0.0108659474566778));
#1991=CARTESIAN_POINT('Ctrl Pts',(0.0181257124334668,-0.014666944600246,
0.00852071299325873));
#1992=CARTESIAN_POINT('Ctrl Pts',(0.0192456350075331,-0.0146813126630954,
0.00617315623407242));
#1993=CARTESIAN_POINT('Ctrl Pts',(0.0198970954508321,-0.014694807783106,
0.00360048003012764));
#1994=CARTESIAN_POINT('Ctrl Pts',(0.0200289769920157,-0.0147080200033779,
0.00100790038663679));
#1995=CARTESIAN_POINT('',(0.00898030968417377,-0.0148246498240684,-0.0177326297845697));
#1996=CARTESIAN_POINT('Ctrl Pts',(0.0200294482696628,-0.0147082606298682,
0.0010079254962535));
#1997=CARTESIAN_POINT('Ctrl Pts',(0.0201277950096305,-0.0147179597293916,
-0.000909721834662798));
#1998=CARTESIAN_POINT('Ctrl Pts',(0.0197670735927195,-0.0147373579284384,
-0.0047842782663411));
#1999=CARTESIAN_POINT('Ctrl Pts',(0.0175503915986618,-0.0147664552270085,
-0.0101775208510527));
#2000=CARTESIAN_POINT('Ctrl Pts',(0.0139098356859278,-0.0147955525255518,
-0.014714838478051));
#2001=CARTESIAN_POINT('Ctrl Pts',(0.0107039424507348,-0.0148149507245718,
-0.016896621273265));
#2002=CARTESIAN_POINT('Ctrl Pts',(0.00898030968417377,-0.0148246498240684,
-0.0177326297845697));
#2003=CARTESIAN_POINT('Ctrl Pts',(0.00898041877365939,-0.0148247757875784,
-0.0177328532738887));
#2004=CARTESIAN_POINT('Ctrl Pts',(0.00893512176271575,-0.0148246801178707,
-0.0177550280521238));
#2005=CARTESIAN_POINT('Ctrl Pts',(0.00888916767179622,-0.0148245821013755,
-0.0177773035164219));
#2006=CARTESIAN_POINT('Ctrl Pts',(0.00884255318628691,-0.0148244829247841,
-0.0177996760921719));
#2007=CARTESIAN_POINT('Ctrl Pts',(0.00821774221395142,-0.0148231535821605,
-0.0180995534941281));
#2008=CARTESIAN_POINT('Ctrl Pts',(0.0074704817378915,-0.0148219533503474,
-0.0184171128173985));
#2009=CARTESIAN_POINT('Ctrl Pts',(0.00659424686356133,-0.014820874902351,
-0.0187093837922322));
#2010=CARTESIAN_POINT('Ctrl Pts',(0.0061234433503983,-0.0148202954491468,
-0.0188664218259585));
#2011=CARTESIAN_POINT('Ctrl Pts',(0.00561525009159163,-0.0148197263356924,
-0.0190161484504727));
#2012=CARTESIAN_POINT('Ctrl Pts',(0.0050662936337265,-0.0148193384342893,
-0.0191503344494784));
#2013=CARTESIAN_POINT('Ctrl Pts',(0.00490705209468758,-0.0148192259116739,
-0.0191892591851163));
#2014=CARTESIAN_POINT('Ctrl Pts',(0.00474436821438231,-0.0148191109910257,
-0.0192268643841648));
#2015=CARTESIAN_POINT('Ctrl Pts',(0.00457901463962796,-0.0148189801299354,
-0.0192627506272005));
#2016=CARTESIAN_POINT('Ctrl Pts',(0.00445935491559002,-0.0148188854310335,
-0.0192887200563149));
#2017=CARTESIAN_POINT('Ctrl Pts',(0.00433829792316721,-0.0148187822847246,
-0.0193137904899834));
#2018=CARTESIAN_POINT('Ctrl Pts',(0.00421612917565096,-0.0148186639562867,
-0.0193378468956743));
#2019=CARTESIAN_POINT('Ctrl Pts',(0.00392513972185706,-0.0148183821139316,
-0.0193951460044446));
#2020=CARTESIAN_POINT('Ctrl Pts',(0.00362791727596343,-0.0148181619427276,
-0.0194468707513473));
#2021=CARTESIAN_POINT('Ctrl Pts',(0.00330849264516216,-0.0148180429075782,
-0.0194938237387169));
#2022=CARTESIAN_POINT('Ctrl Pts',(0.00299868460736187,-0.0148179274560992,
-0.019539363160174));
#2023=CARTESIAN_POINT('Ctrl Pts',(0.00266788877417121,-0.0148174912630458,
-0.0195797747238916));
#2024=CARTESIAN_POINT('Ctrl Pts',(0.00235461863907948,-0.014816559910538,
-0.0196104229442129));
#2025=CARTESIAN_POINT('Ctrl Pts',(0.00234489458088547,-0.0148165310009007,
-0.0196113742799597));
#2026=CARTESIAN_POINT('Ctrl Pts',(0.00233518746617445,-0.0148165016135112,
-0.0196123168228015));
#2027=CARTESIAN_POINT('Ctrl Pts',(0.00232549845610052,-0.0148164717431741,
-0.019613250548343));
#2028=CARTESIAN_POINT('Ctrl Pts',(0.00200366842072527,-0.0148154795704359,
-0.0196442651640541));
#2029=CARTESIAN_POINT('Ctrl Pts',(0.00170179955383465,-0.0148143632881211,
-0.0196654775070202));
#2030=CARTESIAN_POINT('Ctrl Pts',(0.00141014514214702,-0.0148129279966881,
-0.0196799093369495));
#2031=CARTESIAN_POINT('Ctrl Pts',(0.000826836318771748,-0.0148100574138221,
-0.0197087729968082));
#2032=CARTESIAN_POINT('Ctrl Pts',(0.000284401629669904,-0.0148055450576276,
-0.0197099598965096));
#2033=CARTESIAN_POINT('Ctrl Pts',(-0.000207143942150203,-0.014799631282061,
-0.0196947966075547));
#2034=CARTESIAN_POINT('Ctrl Pts',(-0.000698689513970312,-0.0147937175064943,
-0.0196796333185997));
#2035=CARTESIAN_POINT('Ctrl Pts',(-0.00113937649242433,-0.014786550101365,
-0.0196483482044785));
#2036=CARTESIAN_POINT('Ctrl Pts',(-0.00153124688802333,-0.0147779304331145,
-0.0196110120104984));
#2037=CARTESIAN_POINT('Ctrl Pts',(-0.00192311728362233,-0.0147693107648639,
-0.0195736758165184));
#2038=CARTESIAN_POINT('Ctrl Pts',(-0.00226615724848489,-0.0147592136000254,
-0.0195302495573022));
#2039=CARTESIAN_POINT('Ctrl Pts',(-0.00256029077687161,-0.0147475918538097,
-0.0194884231358432));
#2040=CARTESIAN_POINT('Ctrl Pts',(0.0193926429248929,-0.0102322287416264,
-0.0110511228250352));
#2041=CARTESIAN_POINT('Ctrl Pts',(0.0206993008387633,-0.0103299895882838,
-0.00868332892065734));
#2042=CARTESIAN_POINT('Ctrl Pts',(0.0215718373988959,-0.01043823879144,
-0.00607691736932481));
#2043=CARTESIAN_POINT('Ctrl Pts',(0.0225300469543968,-0.0107398451794298,
0.00111825082598427));
#2044=CARTESIAN_POINT('Ctrl Pts',(0.0207984458756935,-0.0111393627019669,
0.0105222303038838));
#2045=CARTESIAN_POINT('Ctrl Pts',(0.012181061936268,-0.0114974682532853,
0.0187557853079785));
#2046=CARTESIAN_POINT('Ctrl Pts',(0.00561457114966195,-0.0115741270107059,
0.0206895315676119));
#2047=CARTESIAN_POINT('Ctrl Pts',(0.00339226153526129,-0.0115817505646642,
0.0209834316118328));
#2048=CARTESIAN_POINT('Ctrl Pts',(0.0196051490497546,-0.00977023233807273,
-0.0111531493754833));
#2049=CARTESIAN_POINT('Ctrl Pts',(0.0209257357799476,-0.00986665432428408,
-0.00875856427126148));
#2050=CARTESIAN_POINT('Ctrl Pts',(0.0218071299037153,-0.0099733319585535,
-0.00612289098009028));
#2051=CARTESIAN_POINT('Ctrl Pts',(0.0227734154732359,-0.0102701768186423,
0.00115207195328876));
#2052=CARTESIAN_POINT('Ctrl Pts',(0.0210187040020957,-0.0106626579817509,
0.0106579953332894));
#2053=CARTESIAN_POINT('Ctrl Pts',(0.0123062470175894,-0.0110133705068532,
0.018976709279171));
#2054=CARTESIAN_POINT('Ctrl Pts',(0.00566890113308157,-0.0110894100969776,
0.020930938967981));
#2055=CARTESIAN_POINT('Ctrl Pts',(0.0034222591262811,-0.0110975378270277,
0.0212281994485752));
#2056=CARTESIAN_POINT('Ctrl Pts',(0.0198804787558572,-0.0093452460594545,
-0.011291380859697));
#2057=CARTESIAN_POINT('Ctrl Pts',(0.0212198303421469,-0.00944058952101447,
-0.0088625103316799));
#2058=CARTESIAN_POINT('Ctrl Pts',(0.0221136555365358,-0.00954598382657422,
-0.00618915986243179));
#2059=CARTESIAN_POINT('Ctrl Pts',(0.0230932878217292,-0.00983887067877639,
0.00118962450909613));
#2060=CARTESIAN_POINT('Ctrl Pts',(0.0213128494436185,-0.0102253833430654,
0.0108307503581065));
#2061=CARTESIAN_POINT('Ctrl Pts',(0.0124757427776653,-0.0105696681733028,
0.01926768937721));
#2062=CARTESIAN_POINT('Ctrl Pts',(0.00574243387916962,-0.0106453337584444,
0.0212502484401644));
#2063=CARTESIAN_POINT('Ctrl Pts',(0.00346283489292199,-0.0106540091917417,
0.0215518973915027));
#2064=CARTESIAN_POINT('Ctrl Pts',(0.0202053803613679,-0.00897746053848043,
-0.0114591570960074));
#2065=CARTESIAN_POINT('Ctrl Pts',(0.021567346479632,-0.00907216196335442,
-0.0089901147798676));
#2066=CARTESIAN_POINT('Ctrl Pts',(0.0224764679103614,-0.00917676609477426,
-0.0062724662361126));
#2067=CARTESIAN_POINT('Ctrl Pts',(0.0234737464891629,-0.0094671130308073,
0.0012290948010099));
#2068=CARTESIAN_POINT('Ctrl Pts',(0.0216657359129342,-0.00984962529367787,
0.0110317826775648));
#2069=CARTESIAN_POINT('Ctrl Pts',(0.0126805820635335,-0.0101893998332071,
0.0196134220309343));
#2070=CARTESIAN_POINT('Ctrl Pts',(0.00583128264713038,-0.0102650367560426,
0.0216305933822517));
#2071=CARTESIAN_POINT('Ctrl Pts',(0.00351184625538645,-0.0102742513433355,
0.0219374444045831));
#2072=CARTESIAN_POINT('Origin',(0.00385148743001103,-0.0131070801078502,
0.0244133332052717));
#2073=CARTESIAN_POINT('Ctrl Pts',(-0.0191826781599109,-0.00894600971021046,
-0.011865148906411));
#2074=CARTESIAN_POINT('Ctrl Pts',(-0.0194489619750308,-0.00896384279075059,
-0.0114077733633337));
#2075=CARTESIAN_POINT('Ctrl Pts',(-0.020795227811459,-0.00906174245774447,
-0.00889716049303));
#2076=CARTESIAN_POINT('Ctrl Pts',(-0.0223604011227729,-0.00925631127457673,
-0.0039071266163447));
#2077=CARTESIAN_POINT('Ctrl Pts',(-0.0223284838786507,-0.00952899600284,
0.0031109272122314));
#2078=CARTESIAN_POINT('Ctrl Pts',(-0.0194740635173136,-0.00987402939106219,
0.0120286530891808));
#2079=CARTESIAN_POINT('Ctrl Pts',(-0.0136022946333386,-0.0101064670810176,
0.0180960534392229));
#2080=CARTESIAN_POINT('Ctrl Pts',(-0.00509428709336071,-0.0102508004556264,
0.0218411438369929));
#2081=CARTESIAN_POINT('Ctrl Pts',(-0.000457765884594532,-0.010274696143127,
0.0224050166641862));
#2082=CARTESIAN_POINT('Ctrl Pts',(0.00317825875468203,-0.0102639657181122,
0.0219908534150066));
#2083=CARTESIAN_POINT('Ctrl Pts',(0.00334722894084424,-0.0102635160849646,
0.0219713298536965));
#2084=CARTESIAN_POINT('Ctrl Pts',(0.00351860695738571,-0.0102629050138002,
0.0219482445562592));
#2085=CARTESIAN_POINT('Ctrl Pts',(-0.0188580462648546,-0.00931481640401533,
-0.0116874452819684));
#2086=CARTESIAN_POINT('Ctrl Pts',(-0.0191198330755448,-0.00933284167269165,
-0.0112376092944909));
#2087=CARTESIAN_POINT('Ctrl Pts',(-0.0204433008125489,-0.00943179666057117,
-0.00876843003744226));
#2088=CARTESIAN_POINT('Ctrl Pts',(-0.0219813828869794,-0.00962843510525006,
-0.00386125084880405));
#2089=CARTESIAN_POINT('Ctrl Pts',(-0.0219486112249657,-0.00990374203903902,
0.00303921365838399));
#2090=CARTESIAN_POINT('Ctrl Pts',(-0.0191405876755781,-0.010251692154928,
0.0118064248401562));
#2091=CARTESIAN_POINT('Ctrl Pts',(-0.0133671239008664,-0.0104855129386998,
0.0177708118820848));
#2092=CARTESIAN_POINT('Ctrl Pts',(-0.0050015164233772,-0.0106309163802343,
0.0214526098049531));
#2093=CARTESIAN_POINT('Ctrl Pts',(-0.000442053305726496,-0.0106554960147609,
0.0220069610401847));
#2094=CARTESIAN_POINT('Ctrl Pts',(0.003134308220319,-0.010645901873175,
0.0215994908897522));
#2095=CARTESIAN_POINT('Ctrl Pts',(0.0033005252593933,-0.0106455189147846,
0.0215802701171617));
#2096=CARTESIAN_POINT('Ctrl Pts',(0.00346909996620746,-0.0106449679434736,
0.021557555238614));
#2097=CARTESIAN_POINT('Ctrl Pts',(-0.0185828956552847,-0.00974201634116946,
-0.0115408308208645));
#2098=CARTESIAN_POINT('Ctrl Pts',(-0.0188409591435581,-0.00976032499533552,
-0.0110974414087243));
#2099=CARTESIAN_POINT('Ctrl Pts',(-0.0201456091278372,-0.00986083700475953,
-0.00866365627977126));
#2100=CARTESIAN_POINT('Ctrl Pts',(-0.0216619183623838,-0.0100605506271923,
-0.00382688433121339));
#2101=CARTESIAN_POINT('Ctrl Pts',(-0.0216300403498105,-0.0103398908225553,
0.00297465334080709));
#2102=CARTESIAN_POINT('Ctrl Pts',(-0.0188627586953217,-0.0106925398606881,
0.0116164785202706));
#2103=CARTESIAN_POINT('Ctrl Pts',(-0.0131719699536829,-0.01092892042894,
0.0174961938093734));
#2104=CARTESIAN_POINT('Ctrl Pts',(-0.00492471500467671,-0.0110761471053824,
0.0211262182105343));
#2105=CARTESIAN_POINT('Ctrl Pts',(-0.000429099212898006,-0.0111015849382256,
0.0216729571505602));
#2106=CARTESIAN_POINT('Ctrl Pts',(0.00309796016307003,-0.0110931896854268,
0.021271230299922));
#2107=CARTESIAN_POINT('Ctrl Pts',(0.00326190063529187,-0.0110928779670963,
0.0212522734220586));
#2108=CARTESIAN_POINT('Ctrl Pts',(0.00342815916859187,-0.0110923902363539,
0.0212298758133663));
#2109=CARTESIAN_POINT('Ctrl Pts',(-0.0183706609847408,-0.0102069975575979,
-0.0114324729986836));
#2110=CARTESIAN_POINT('Ctrl Pts',(-0.0186259753533382,-0.0102256387579378,
-0.0109941324726207));
#2111=CARTESIAN_POINT('Ctrl Pts',(-0.0199168137552142,-0.0103279781763426,
-0.00858802192679901));
#2112=CARTESIAN_POINT('Ctrl Pts',(-0.021417980637121,-0.0105313102289387,
-0.00380578854332768));
#2113=CARTESIAN_POINT('Ctrl Pts',(-0.0213890319527683,-0.0108154648383569,
0.00292049815062072));
#2114=CARTESIAN_POINT('Ctrl Pts',(-0.0186551281192041,-0.0111738283906803,
0.0114686712474296));
#2115=CARTESIAN_POINT('Ctrl Pts',(-0.0130272063724305,-0.0114134847626687,
0.0172867411967894));
#2116=CARTESIAN_POINT('Ctrl Pts',(-0.00486800144669427,-0.0115629759862578,
0.0208794239021543));
#2117=CARTESIAN_POINT('Ctrl Pts',(-0.000419608698474089,-0.0115893331159124,
0.0214209258575349));
#2118=CARTESIAN_POINT('Ctrl Pts',(0.00307117097365139,-0.0115820754684161,
0.0210237275145893));
#2119=CARTESIAN_POINT('Ctrl Pts',(0.00323343406512065,-0.0115818320020519,
0.0210049843279505));
#2120=CARTESIAN_POINT('Ctrl Pts',(0.0033979886590968,-0.0115814041380816,
0.0209828360879869));
#2121=CARTESIAN_POINT('Ctrl Pts',(-0.0130450195284837,-0.0148247757875791,
-0.014282228848665));
#2122=CARTESIAN_POINT('Ctrl Pts',(-0.0130814743536382,-0.0148244342585737,
-0.0142481074541823));
#2123=CARTESIAN_POINT('Ctrl Pts',(-0.0131177703695842,-0.0148240933604235,
-0.0142138845162294));
#2124=CARTESIAN_POINT('Ctrl Pts',(-0.0150105883910136,-0.0148062702561239,
-0.0124143326921541));
#2125=CARTESIAN_POINT('Ctrl Pts',(-0.0180309361587919,-0.0147730593149784,
-0.0081550676749394));
#2126=CARTESIAN_POINT('Ctrl Pts',(-0.0197652119571661,-0.0147238360307136,
-0.0004714084840611));
#2127=CARTESIAN_POINT('Ctrl Pts',(-0.0184099599504948,-0.0146724245876817,
0.0072813006186718));
#2128=CARTESIAN_POINT('Ctrl Pts',(-0.0141724067381704,-0.0146152127468075,
0.0139258201049491));
#2129=CARTESIAN_POINT('Ctrl Pts',(-0.00987537908558824,-0.0145698478861203,
0.0169322823060818));
#2130=CARTESIAN_POINT('Ctrl Pts',(-0.00753644645782731,-0.014543597895226,
0.0179728322517264));
#2131=CARTESIAN_POINT('Ctrl Pts',(-0.0130450195284837,-0.0148247757875791,
-0.014282228848665));
#2132=CARTESIAN_POINT('Ctrl Pts',(-0.0130813823342046,-0.0148246980269419,
-0.0142480084458301));
#2133=CARTESIAN_POINT('Ctrl Pts',(-0.0131175901850243,-0.0148246137935851,
-0.0142136865948672));
#2134=CARTESIAN_POINT('Ctrl Pts',(-0.015005600712173,-0.0148204792241297,
-0.0124090333200325));
#2135=CARTESIAN_POINT('Ctrl Pts',(-0.0180131185523364,-0.0148126485165085,
-0.008144026963798));
#2136=CARTESIAN_POINT('Ctrl Pts',(-0.0197252799029602,-0.0148003212587819,
-0.000467420172512298));
#2137=CARTESIAN_POINT('Ctrl Pts',(-0.0183533758368768,-0.0147858640825883,
0.0072629363127181));
#2138=CARTESIAN_POINT('Ctrl Pts',(-0.0141120731389093,-0.014767275740221,
0.0138734383919749));
#2139=CARTESIAN_POINT('Ctrl Pts',(-0.00982468814564919,-0.0147499197837719,
0.0168539493971568));
#2140=CARTESIAN_POINT('Ctrl Pts',(-0.00749392933081123,-0.0147388404021069,
0.0178820438438003));
#2141=CARTESIAN_POINT('Ctrl Pts',(-0.0130450195284837,-0.0148247757875791,
-0.014282228848665));
#2142=CARTESIAN_POINT('Ctrl Pts',(-0.0130812929413384,-0.0148249543665355,
-0.0142479121930241));
#2143=CARTESIAN_POINT('Ctrl Pts',(-0.0131174096513227,-0.0148251428013815,
-0.014213488295767));
#2144=CARTESIAN_POINT('Ctrl Pts',(-0.0150007050968018,-0.0148346181036503,
-0.0124038343822353));
#2145=CARTESIAN_POINT('Ctrl Pts',(-0.0179981225899545,-0.0148542155036505,
-0.0081357139049832));
#2146=CARTESIAN_POINT('Ctrl Pts',(-0.0197041401094761,-0.0148861486753736,
-0.000466487669849598));
#2147=CARTESIAN_POINT('Ctrl Pts',(-0.0183398090184152,-0.0149210225963058,
0.0072569420458637));
#2148=CARTESIAN_POINT('Ctrl Pts',(-0.0141170769753422,-0.014958936742622,
0.0138751719548065));
#2149=CARTESIAN_POINT('Ctrl Pts',(-0.00984080274262823,-0.0149859398343896,
0.0168803300984889));
#2150=CARTESIAN_POINT('Ctrl Pts',(-0.00751124426396518,-0.0149990350507405,
0.0179273902595126));
#2151=CARTESIAN_POINT('Ctrl Pts',(-0.0130450195284837,-0.0148247757875791,
-0.014282228848665));
#2152=CARTESIAN_POINT('Ctrl Pts',(-0.0130812033080362,-0.0148252192108858,
-0.0142478101778289));
#2153=CARTESIAN_POINT('Ctrl Pts',(-0.0131172281696888,-0.0148256626676147,
-0.0142132943080432));
#2154=CARTESIAN_POINT('Ctrl Pts',(-0.0149958002127691,-0.0148489297607601,
-0.0123985866253839));
#2155=CARTESIAN_POINT('Ctrl Pts',(-0.017986091463128,-0.0148975077149111,
-0.0081304489304568));
#2156=CARTESIAN_POINT('Ctrl Pts',(-0.0197042405617401,-0.014972956679925,
-0.000469052210462997));
#2157=CARTESIAN_POINT('Ctrl Pts',(-0.0183736645885673,-0.0150453057538407,
0.0072646747556532));
#2158=CARTESIAN_POINT('Ctrl Pts',(-0.0141865529047459,-0.0151082882901937,
0.0139316543207169));
#2159=CARTESIAN_POINT('Ctrl Pts',(-0.009914231019201,-0.0151373385699398,
0.0169967975123551));
#2160=CARTESIAN_POINT('Ctrl Pts',(-0.00757647379716872,-0.0151450960011124,
0.018077660630415));
#2161=CARTESIAN_POINT('',(-0.00757399959079255,-0.0151391829262047,0.0180716436872941));
#2162=CARTESIAN_POINT('Ctrl Pts',(-0.00757399959079255,-0.0151391829262047,
0.0180716436872941));
#2163=CARTESIAN_POINT('Ctrl Pts',(-0.00751086782745441,-0.0149920963020565,
0.0179261700137224));
#2164=CARTESIAN_POINT('Ctrl Pts',(-0.00749453506441753,-0.0147362335705316,
0.0178832395323813));
#2165=CARTESIAN_POINT('Ctrl Pts',(-0.00753644639481923,-0.0145435981848273,
0.0179728321170359));
#2166=CARTESIAN_POINT('',(-0.00767571821211414,-0.0151447610630117,0.0180314454488543));
#2167=CARTESIAN_POINT('Ctrl Pts',(-0.0130450195284837,-0.0148247757875791,
-0.014282228848665));
#2168=CARTESIAN_POINT('Ctrl Pts',(-0.0130812028954261,-0.0148252192037543,
-0.0142478105717724));
#2169=CARTESIAN_POINT('Ctrl Pts',(-0.0131172277667767,-0.0148256626586477,
-0.0142132947000703));
#2170=CARTESIAN_POINT('Ctrl Pts',(-0.0131531925439957,-0.0148261080992548,
-0.0141785525908702));
#2171=CARTESIAN_POINT('Ctrl Pts',(-0.0149956314193418,-0.0148489275674835,
-0.012398749751779));
#2172=CARTESIAN_POINT('Ctrl Pts',(-0.01649134264333,-0.0148732450133256,
-0.0102636210123153));
#2173=CARTESIAN_POINT('Ctrl Pts',(-0.0175248869603118,-0.0148978847746921,
-0.00792058876954825));
#2174=CARTESIAN_POINT('Ctrl Pts',(-0.0177646281846883,-0.0149036002205238,
-0.00737709836530996));
#2175=CARTESIAN_POINT('Ctrl Pts',(-0.0179795236279043,-0.0149093321207475,
-0.00682243289873557));
#2176=CARTESIAN_POINT('Ctrl Pts',(-0.018169007533024,-0.0149150654139596,
-0.00625911324168105));
#2177=CARTESIAN_POINT('Ctrl Pts',(-0.0187966776820207,-0.0149340570903367,
-0.00439310286548175));
#2178=CARTESIAN_POINT('Ctrl Pts',(-0.0191464805770868,-0.0149532922740603,
-0.0024287636179177));
#2179=CARTESIAN_POINT('Ctrl Pts',(-0.019196113221713,-0.0149722890595285,
-0.000456997973396365));
#2180=CARTESIAN_POINT('Ctrl Pts',(-0.0192273191674432,-0.0149842330665592,
0.000782726650568193));
#2181=CARTESIAN_POINT('Ctrl Pts',(-0.0191398954380513,-0.0149960761377014,
0.00202536516370975));
#2182=CARTESIAN_POINT('Ctrl Pts',(-0.0189375081595537,-0.0150076293195878,
0.00324916019308519));
#2183=CARTESIAN_POINT('Ctrl Pts',(-0.0187210030214163,-0.0150199884128016,
0.00455832307058249));
#2184=CARTESIAN_POINT('Ctrl Pts',(-0.0183728644223004,-0.0150320742477254,
0.00584641177389169));
#2185=CARTESIAN_POINT('Ctrl Pts',(-0.0178975660460366,-0.0150437115455408,
0.00708687969047802));
#2186=CARTESIAN_POINT('Ctrl Pts',(-0.0172218978342834,-0.0150602547373487,
0.00885028722728774));
#2187=CARTESIAN_POINT('Ctrl Pts',(-0.0162892338754476,-0.0150758895874045,
0.0105174176672068));
#2188=CARTESIAN_POINT('Ctrl Pts',(-0.01514247724651,-0.0150898510173415,
0.0120214157026933));
#2189=CARTESIAN_POINT('Ctrl Pts',(-0.0147278440610323,-0.0150948990563261,
0.0125652167853901));
#2190=CARTESIAN_POINT('Ctrl Pts',(-0.0142850540555671,-0.0150998043209893,
0.0130879906966532));
#2191=CARTESIAN_POINT('Ctrl Pts',(-0.0138160884073286,-0.0151045201899952,
0.0135865451673036));
#2192=CARTESIAN_POINT('Ctrl Pts',(-0.012075638221021,-0.0151220219731658,
0.0154368069606509));
#2193=CARTESIAN_POINT('Ctrl Pts',(-0.00997445432946705,-0.015136925940441,
0.0169534088343797));
#2194=CARTESIAN_POINT('Ctrl Pts',(-0.00767571821211414,-0.0151447610630117,
0.0180314454488543));
#2195=CARTESIAN_POINT('Ctrl Pts',(-0.0076759572797119,-0.0151441445258318,
0.0180319676532892));
#2196=CARTESIAN_POINT('Ctrl Pts',(-0.00766713583790955,-0.0151441842113331,
0.0180360952890787));
#2197=CARTESIAN_POINT('Ctrl Pts',(-0.00757982543026656,-0.015140917044299,
0.0180723014296559));
#2198=CARTESIAN_POINT('Ctrl Pts',(-0.00757421647144051,-0.0151386179242886,
0.0180721193664823));
#2199=CARTESIAN_POINT('Ctrl Pts',(-0.00206223214670561,-0.0201500950845692,
0.0136000796959373));
#2200=CARTESIAN_POINT('Ctrl Pts',(0.000654180744400493,-0.0201501199848695,
0.0140070740327939));
#2201=CARTESIAN_POINT('Ctrl Pts',(0.0049011939386487,-0.0201502210375939,
0.0133695252446906));
#2202=CARTESIAN_POINT('Ctrl Pts',(0.0106499357941508,-0.0201505066222235,
0.00945400448583223));
#2203=CARTESIAN_POINT('Ctrl Pts',(0.0135181719500045,-0.0201507953163576,
0.00450018228742802));
#2204=CARTESIAN_POINT('Ctrl Pts',(0.0140422315005864,-0.0201511418968512,
-0.0024351435975171));
#2205=CARTESIAN_POINT('Ctrl Pts',(0.0116959920087577,-0.0201513957767584,
-0.00843915585944052));
#2206=CARTESIAN_POINT('Ctrl Pts',(0.00617910781366091,-0.0201515189004674,
-0.0128306071616354));
#2207=CARTESIAN_POINT('Ctrl Pts',(0.00206908705097613,-0.0201514971689907,
-0.0137727637677135));
#2208=CARTESIAN_POINT('Ctrl Pts',(1.01480276737425E-5,-0.0201514633635567,
-0.0137742360003917));
#2209=CARTESIAN_POINT('Ctrl Pts',(-0.00205472094122548,-0.0183032003137329,
0.0135523878177368));
#2210=CARTESIAN_POINT('Ctrl Pts',(0.00065252074540137,-0.0183032120536766,
0.0139579470657879));
#2211=CARTESIAN_POINT('Ctrl Pts',(0.00488504828579945,-0.0183032597193426,
0.0133223676309915));
#2212=CARTESIAN_POINT('Ctrl Pts',(0.0106138191959919,-0.0183033943556003,
0.00941947628162999));
#2213=CARTESIAN_POINT('Ctrl Pts',(0.0134713472862045,-0.0183035305830055,
0.00448268154809171));
#2214=CARTESIAN_POINT('Ctrl Pts',(0.013992641710595,-0.0183036941269971,
-0.00242821241697833));
#2215=CARTESIAN_POINT('Ctrl Pts',(0.0116542089113358,-0.018303813959086,
-0.00841043982348135));
#2216=CARTESIAN_POINT('Ctrl Pts',(0.00615711524031635,-0.0183038721049192,
-0.0127856282850746));
#2217=CARTESIAN_POINT('Ctrl Pts',(0.00206230671060943,-0.0183038618458118,
-0.0137243231597425));
#2218=CARTESIAN_POINT('Ctrl Pts',(1.06575006542135E-5,-0.0183038458966799,
-0.0137258720098775));
#2219=CARTESIAN_POINT('Ctrl Pts',(-0.00198730749866096,-0.016467770289791,
0.013109514779329));
#2220=CARTESIAN_POINT('Ctrl Pts',(0.000631879604740679,-0.0164677690575145,
0.0135018123860258));
#2221=CARTESIAN_POINT('Ctrl Pts',(0.00472667996479729,-0.0164677640852883,
0.0128866053373589));
#2222=CARTESIAN_POINT('Ctrl Pts',(0.0102683523151726,-0.0164677499578605,
0.00911018357515544));
#2223=CARTESIAN_POINT('Ctrl Pts',(0.0130318605356856,-0.0164677358653753,
0.00433407769496724));
#2224=CARTESIAN_POINT('Ctrl Pts',(0.0135351078017898,-0.0164677189808475,
-0.00235087229464222));
#2225=CARTESIAN_POINT('Ctrl Pts',(0.0112725846203616,-0.0164677066765366,
-0.00813677835444934));
#2226=CARTESIAN_POINT('Ctrl Pts',(0.00595563811219302,-0.0164677007577403,
-0.012368113229157));
#2227=CARTESIAN_POINT('Ctrl Pts',(0.00199523416488086,-0.0164677018070126,
-0.0132760664606202));
#2228=CARTESIAN_POINT('Ctrl Pts',(1.08805000127215E-5,-0.0164677034533973,
-0.0132776567893829));
#2229=CARTESIAN_POINT('Ctrl Pts',(-0.00186595331695615,-0.0148062052574442,
0.012310618784943));
#2230=CARTESIAN_POINT('Ctrl Pts',(0.000594082088554307,-0.0148061946520279,
0.0126790015186702));
#2231=CARTESIAN_POINT('Ctrl Pts',(0.00444008839958769,-0.0148061516125214,
0.0121007748912362));
#2232=CARTESIAN_POINT('Ctrl Pts',(0.00964409082387654,-0.0148060300280393,
0.0085534755145505));
#2233=CARTESIAN_POINT('Ctrl Pts',(0.0122385865708019,-0.0148059071773957,
0.004067519530187));
#2234=CARTESIAN_POINT('Ctrl Pts',(0.0127101081083138,-0.0148057597744429,
-0.0022099638316683));
#2235=CARTESIAN_POINT('Ctrl Pts',(0.0105848872316204,-0.0148056518542132,
-0.0076423878224357));
#2236=CARTESIAN_POINT('Ctrl Pts',(0.00559250221040297,-0.0148055995345978,
-0.0116150083156928));
#2237=CARTESIAN_POINT('Ctrl Pts',(0.00187381275465227,-0.0148056087682826,
-0.0124676554869936));
#2238=CARTESIAN_POINT('Ctrl Pts',(1.07972563778209E-5,-0.0148056231346966,
-0.0124692477298209));
#2239=CARTESIAN_POINT('',(0.013767557093992,-0.020150895058536,-1.08498748130437E-5));
#2240=CARTESIAN_POINT('Ctrl Pts',(0.0137675570936001,-0.0201508950586129,
-1.08505296619787E-5));
#2241=CARTESIAN_POINT('Ctrl Pts',(0.0137673527136253,-0.0201509057910728,
-0.000351061635492167));
#2242=CARTESIAN_POINT('Ctrl Pts',(0.0137544225027013,-0.0201509219982061,
-0.000691279029045719));
#2243=CARTESIAN_POINT('Ctrl Pts',(0.0137286834495262,-0.020150941264986,
-0.00103046487096723));
#2244=CARTESIAN_POINT('Ctrl Pts',(0.0136181436949465,-0.0201510240087103,
-0.00248714315154557));
#2245=CARTESIAN_POINT('Ctrl Pts',(0.01327121798479,-0.0201511631841885,
-0.00392477978245223));
#2246=CARTESIAN_POINT('Ctrl Pts',(0.0127135973040617,-0.0201511686364695,
-0.00527414107635813));
#2247=CARTESIAN_POINT('Ctrl Pts',(0.0122234466994686,-0.0201511734290444,
-0.00646023455689142));
#2248=CARTESIAN_POINT('Ctrl Pts',(0.0115694485395473,-0.0201511011224477,
-0.0075802411559684));
#2249=CARTESIAN_POINT('Ctrl Pts',(0.0107701756827321,-0.0201510913124403,
-0.00858518358351674));
#2250=CARTESIAN_POINT('Ctrl Pts',(0.010448426312444,-0.0201510873633963,
-0.00898972577518817));
#2251=CARTESIAN_POINT('Ctrl Pts',(0.0101031701962778,-0.0201510935434996,
-0.00937563937110271));
#2252=CARTESIAN_POINT('Ctrl Pts',(0.00973736339681309,-0.0201511190395212,
-0.00974077897835797));
#2253=CARTESIAN_POINT('Ctrl Pts',(0.00864518026795301,-0.0201511951625586,
-0.0108309700828055));
#2254=CARTESIAN_POINT('Ctrl Pts',(0.00736890143300463,-0.0201512097142111,
-0.0117374457501952));
#2255=CARTESIAN_POINT('Ctrl Pts',(0.00597921182054025,-0.020151249081885,
-0.0124073825276468));
#2256=CARTESIAN_POINT('Ctrl Pts',(0.0057472009747143,-0.0201512556543795,
-0.0125192295163501));
#2257=CARTESIAN_POINT('Ctrl Pts',(0.00551202413993782,-0.0201512629181056,
-0.0126244754227478));
#2258=CARTESIAN_POINT('Ctrl Pts',(0.00527404853949828,-0.0201512712831393,
-0.0127230276371672));
#2259=CARTESIAN_POINT('Ctrl Pts',(0.00361065586955283,-0.020151329752729,
-0.0134118841029954));
#2260=CARTESIAN_POINT('Ctrl Pts',(0.00181117249243297,-0.0201513104832274,
-0.0137729111299677));
#2261=CARTESIAN_POINT('Ctrl Pts',(1.03907382529681E-5,-0.0201513390287235,
-0.0137742325693443));
#2262=CARTESIAN_POINT('',(0.0131561995995581,-0.0201507025817366,0.0040329994990184));
#2263=CARTESIAN_POINT('Ctrl Pts',(0.0131567393490569,-0.0201506878268336,
0.00403316540655131));
#2264=CARTESIAN_POINT('Ctrl Pts',(0.0132560169276121,-0.0201506877282308,
0.0037133222895945));
#2265=CARTESIAN_POINT('Ctrl Pts',(0.0133435390685467,-0.0201506929327805,
0.00338988599890787));
#2266=CARTESIAN_POINT('Ctrl Pts',(0.0134188974135059,-0.0201507026053634,
0.00306357948614318));
#2267=CARTESIAN_POINT('Ctrl Pts',(0.0136514084300925,-0.0201507324491994,
0.00205679173035041));
#2268=CARTESIAN_POINT('Ctrl Pts',(0.0137681763859133,-0.0201508048278559,
0.00102269740249249));
#2269=CARTESIAN_POINT('Ctrl Pts',(0.0137675570943839,-0.0201508950584591,
-1.08492199641029E-5));
#2270=CARTESIAN_POINT('Ctrl Pts',(-0.0020596922018474,-0.0201500479857101,
0.0135974768226123));
#2271=CARTESIAN_POINT('Ctrl Pts',(-0.000446176034171886,-0.0201501025353744,
0.0138417277244456));
#2272=CARTESIAN_POINT('Ctrl Pts',(0.00286815502983586,-0.020150211634709,
0.013750135633122));
#2273=CARTESIAN_POINT('Ctrl Pts',(0.00748099387435108,-0.0201503752837141,
0.0118899940691182));
#2274=CARTESIAN_POINT('Ctrl Pts',(0.0111571944930137,-0.0201505389327253,
0.0085397739106714));
#2275=CARTESIAN_POINT('Ctrl Pts',(0.0126767261277906,-0.0201506480320661,
0.0055928730021076));
#2276=CARTESIAN_POINT('Ctrl Pts',(0.0131561995995581,-0.0201507025817366,
0.0040329994990184));
#2277=CARTESIAN_POINT('Origin',(2.96681332758736E-7,-0.02038744927903,-1.08455780865979E-5));
#2278=CARTESIAN_POINT('',(0.0131621258636785,-0.0203874492790296,0.00403481948084712));
#2279=CARTESIAN_POINT('Ctrl Pts',(0.00721165722565549,-0.0350865735845828,
-0.018240432398064));
#2280=CARTESIAN_POINT('Ctrl Pts',(0.00421811005273785,-0.0349917281332232,
-0.0194246374831303));
#2281=CARTESIAN_POINT('Ctrl Pts',(-0.00236043402022144,-0.0348020406845968,
-0.0202892251339778));
#2282=CARTESIAN_POINT('Ctrl Pts',(-0.0116711854141908,-0.0345175112387033,
-0.0167603128627694));
#2283=CARTESIAN_POINT('Ctrl Pts',(-0.0182044031343775,-0.0342329852469023,
-0.0092493706175192));
#2284=CARTESIAN_POINT('Ctrl Pts',(-0.0204092640543164,-0.0339484592551012,
0.000459111059179103));
#2285=CARTESIAN_POINT('Ctrl Pts',(-0.0177600966110223,-0.0336639332632999,
0.0100555702839405));
#2286=CARTESIAN_POINT('Ctrl Pts',(-0.0108875602180822,-0.0333794072714987,
0.0172582713109271));
#2287=CARTESIAN_POINT('Ctrl Pts',(-0.00142567936638619,-0.0330948812796972,
0.0203541486825165));
#2288=CARTESIAN_POINT('Ctrl Pts',(0.00837525758035392,-0.0328103552878957,
0.0186070707070949));
#2289=CARTESIAN_POINT('Ctrl Pts',(0.0161845769650295,-0.0325258292960943,
0.0124324606725122));
#2290=CARTESIAN_POINT('Ctrl Pts',(0.0201451084502456,-0.032241303304293,
0.0032987230955722));
#2291=CARTESIAN_POINT('Ctrl Pts',(0.01931502049658,-0.0319567773124919,
-0.0066220650853476));
#2292=CARTESIAN_POINT('Ctrl Pts',(0.0138917058028374,-0.0316722513206909,
-0.014970640966109));
#2293=CARTESIAN_POINT('Ctrl Pts',(0.00516488472499066,-0.03138772532889,
-0.0197616374607065));
#2294=CARTESIAN_POINT('Ctrl Pts',(-0.00479012490219355,-0.031103199337089,
-0.0198557089647805));
#2295=CARTESIAN_POINT('Ctrl Pts',(-0.0136059267064852,-0.0308186733452882,
-0.0152304851207135));
#2296=CARTESIAN_POINT('Ctrl Pts',(-0.0191860405271845,-0.0305341473534871,
-0.0069858873961665));
#2297=CARTESIAN_POINT('Ctrl Pts',(-0.0202034623876894,-0.0302496213616861,
0.0029174409664311));
#2298=CARTESIAN_POINT('Ctrl Pts',(-0.0164162399305881,-0.0299650953698846,
0.0121243952136604));
#2299=CARTESIAN_POINT('Ctrl Pts',(-0.00872501028269917,-0.0296805693780833,
0.0184454747863286));
#2300=CARTESIAN_POINT('Ctrl Pts',(0.00104117960250616,-0.0293960433862817,
0.0203774673953427));
#2301=CARTESIAN_POINT('Ctrl Pts',(0.0105598377228454,-0.0291115173944804,
0.0174609269741985));
#2302=CARTESIAN_POINT('Ctrl Pts',(0.0175673374352271,-0.0288269914026791,
0.0103894343349088));
#2303=CARTESIAN_POINT('Ctrl Pts',(0.020397229252729,-0.0285424654108778,
0.000844657087569403));
#2304=CARTESIAN_POINT('Ctrl Pts',(0.0183765382213441,-0.0282579394190766,
-0.0089035667580635));
#2305=CARTESIAN_POINT('Ctrl Pts',(0.0119858037186144,-0.0279734134272756,
-0.0165370176753112));
#2306=CARTESIAN_POINT('Ctrl Pts',(0.00274480265440898,-0.0276888874354748,
-0.0202403890748876));
#2307=CARTESIAN_POINT('Ctrl Pts',(-0.00714886780265947,-0.0274043614436738,
-0.0191329843263224));
#2308=CARTESIAN_POINT('Ctrl Pts',(-0.015342399550042,-0.0271198354518729,
-0.0134781547182861));
#2309=CARTESIAN_POINT('Ctrl Pts',(-0.0198872934974124,-0.0268353094600719,
-0.0046206720399004));
#2310=CARTESIAN_POINT('Ctrl Pts',(-0.0197027310192372,-0.0265507834682707,
0.0053330708281169));
#2311=CARTESIAN_POINT('Ctrl Pts',(-0.0148326028126862,-0.0262662574764693,
0.014015979997437));
#2312=CARTESIAN_POINT('Ctrl Pts',(-0.00643507127616529,-0.0259817314846679,
0.0193631778134933));
#2313=CARTESIAN_POINT('Ctrl Pts',(0.00349285142710308,-0.0256972054928666,
0.0201030502273924));
#2314=CARTESIAN_POINT('Ctrl Pts',(0.0125902116873831,-0.0254126795010651,
0.0160596486043056));
#2315=CARTESIAN_POINT('Ctrl Pts',(0.0186935714736281,-0.0251281535092638,
0.0081945319674999));
#2316=CARTESIAN_POINT('Ctrl Pts',(0.0203514942920689,-0.0248436275174626,
-0.0016219008020454));
#2317=CARTESIAN_POINT('Ctrl Pts',(0.0171697104671803,-0.0245591015256615,
-0.0110552094518558));
#2318=CARTESIAN_POINT('Ctrl Pts',(0.00990487818731548,-0.0242745755338605,
-0.0178620642568551));
#2319=CARTESIAN_POINT('Ctrl Pts',(0.000284643054469942,-0.0239900495420596,
-0.0204237309759414));
#2320=CARTESIAN_POINT('Ctrl Pts',(-0.00940321232645145,-0.0237055235502587,
-0.0181310211143881));
#2321=CARTESIAN_POINT('Ctrl Pts',(-0.0168548246180924,-0.0234209975584577,
-0.0115291626907346));
#2322=CARTESIAN_POINT('Ctrl Pts',(-0.020298130170876,-0.0231364715666566,
-0.0021881398740891));
#2323=CARTESIAN_POINT('Ctrl Pts',(-0.0189142784641783,-0.0228519455748554,
0.007670664051579));
#2324=CARTESIAN_POINT('Ctrl Pts',(-0.0130323624794779,-0.0225674195830542,
0.0157027325734377));
#2325=CARTESIAN_POINT('Ctrl Pts',(-0.00405115728696893,-0.0222828935912526,
0.0199979640783749));
#2326=CARTESIAN_POINT('Ctrl Pts',(0.00589352185239838,-0.0219983675994512,
0.0195349120232209));
#2327=CARTESIAN_POINT('Ctrl Pts',(0.0144367364904558,-0.0217138416076498,
0.014423694551877));
#2328=CARTESIAN_POINT('Ctrl Pts',(0.0195468296490044,-0.0214293156158485,
0.0058798073627127));
#2329=CARTESIAN_POINT('Ctrl Pts',(0.0200085730020379,-0.0211447896240473,
-0.0040649326272407));
#2330=CARTESIAN_POINT('Ctrl Pts',(0.0157121596270621,-0.0208602636322462,
-0.0130455724987497));
#2331=CARTESIAN_POINT('Ctrl Pts',(0.0076793171276401,-0.0205757376404454,
-0.0189264314299234));
#2332=CARTESIAN_POINT('Ctrl Pts',(-0.00217966882505687,-0.0202912116486444,
-0.0203089857270899));
#2333=CARTESIAN_POINT('Ctrl Pts',(-0.0115202384282473,-0.0200066856568435,
-0.0168644509465263));
#2334=CARTESIAN_POINT('Ctrl Pts',(-0.0181211161808241,-0.0197221596650425,
-0.0094119699277242));
#2335=CARTESIAN_POINT('Ctrl Pts',(-0.0204125511176036,-0.0194376336732415,
0.000276187082031603));
#2336=CARTESIAN_POINT('Ctrl Pts',(-0.0178496184270678,-0.0191531076814401,
0.00989608502766241));
#2337=CARTESIAN_POINT('Ctrl Pts',(-0.0110418076279287,-0.0188685816896388,
0.0171600214655226));
#2338=CARTESIAN_POINT('Ctrl Pts',(-0.00160808037798361,-0.0185840556978373,
0.0203405638836186));
#2339=CARTESIAN_POINT('Ctrl Pts',(0.00820813419590691,-0.0182995297060359,
0.0186813492106764));
#2340=CARTESIAN_POINT('Ctrl Pts',(0.0160724474382554,-0.0180150037142345,
0.0125769545407274));
#2341=CARTESIAN_POINT('Ctrl Pts',(0.0201146521097636,-0.0177304777224332,
0.0034790620639588));
#2342=CARTESIAN_POINT('Ctrl Pts',(0.0193734726538692,-0.0174459517306321,
-0.0064487628010436));
#2343=CARTESIAN_POINT('Ctrl Pts',(0.0140251709034027,-0.0171614257388311,
-0.0148455913624798));
#2344=CARTESIAN_POINT('Ctrl Pts',(0.00534161866743287,-0.0168768997470302,
-0.0197145753126159));
#2345=CARTESIAN_POINT('Ctrl Pts',(-0.00461214389296524,-0.0165923737552292,
-0.0198978310383317));
#2346=CARTESIAN_POINT('Ctrl Pts',(-0.0134690374603544,-0.0163078477634283,
-0.0153517651933422));
#2347=CARTESIAN_POINT('Ctrl Pts',(-0.0191227705502905,-0.0160233217716273,
-0.0071575020395291));
#2348=CARTESIAN_POINT('Ctrl Pts',(-0.0202289099218173,-0.0157387957798261,
0.0027363395623145));
#2349=CARTESIAN_POINT('Ctrl Pts',(-0.0165242488556613,-0.0154542697880248,
0.0119768019393468));
#2350=CARTESIAN_POINT('Ctrl Pts',(-0.00889010496007338,-0.0151697437962234,
0.0183666348617769));
#2351=CARTESIAN_POINT('Ctrl Pts',(0.000858682421984543,-0.0148852178044221,
0.0203858358726937));
#2352=CARTESIAN_POINT('Ctrl Pts',(0.0104024842608321,-0.0146006918126206,
0.0175551056397582));
#2353=CARTESIAN_POINT('Ctrl Pts',(0.0174743298337369,-0.0143161652708585,
0.0105458054127759));
#2354=CARTESIAN_POINT('Ctrl Pts',(0.0194153519075145,-0.0141264807263633,
0.0042010690720029));
#2355=CARTESIAN_POINT('Ctrl Pts',(0.0195790535405343,-0.0140316381791354,
0.000986067847366001));
#2356=CARTESIAN_POINT('Ctrl Pts',(0.00730319195686233,-0.0353160053269181,
-0.0184718228260599));
#2357=CARTESIAN_POINT('Ctrl Pts',(0.00427141858648058,-0.0352211598755584,
-0.0196711496499108));
#2358=CARTESIAN_POINT('Ctrl Pts',(-0.00239026417056508,-0.0350314724269319,
-0.0205466095750757));
#2359=CARTESIAN_POINT('Ctrl Pts',(-0.0118194139992335,-0.0347469429810384,
-0.0169729576950317));
#2360=CARTESIAN_POINT('Ctrl Pts',(-0.0184354708937376,-0.0344624169892376,
-0.00936663999381817));
#2361=CARTESIAN_POINT('Ctrl Pts',(-0.0206683692728498,-0.0341778909974364,
0.000465072377491051));
#2362=CARTESIAN_POINT('Ctrl Pts',(-0.0179855481760783,-0.0338933650056351,
0.0101833607485423));
#2363=CARTESIAN_POINT('Ctrl Pts',(-0.0110257801386415,-0.0336088390138338,
0.0174774931351753));
#2364=CARTESIAN_POINT('Ctrl Pts',(-0.00144377947656163,-0.0333243130220323,
0.0206126728344843));
#2365=CARTESIAN_POINT('Ctrl Pts',(0.00848157261970612,-0.0330397870302309,
0.0188434157239935));
#2366=CARTESIAN_POINT('Ctrl Pts',(0.0163900289317282,-0.0327552610384296,
0.0125904224675372));
#2367=CARTESIAN_POINT('Ctrl Pts',(0.0204008366927557,-0.0324707350466281,
0.0033407363740782));
#2368=CARTESIAN_POINT('Ctrl Pts',(0.0195602115410486,-0.0321862090548271,
-0.00670599123292909));
#2369=CARTESIAN_POINT('Ctrl Pts',(0.014068050353738,-0.0319016830630261,
-0.015160548232163));
#2370=CARTESIAN_POINT('Ctrl Pts',(0.00523044666120204,-0.0316171570712252,
-0.0200123640466765));
#2371=CARTESIAN_POINT('Ctrl Pts',(-0.00485093696421841,-0.0313326310794241,
-0.020107629754977));
#2372=CARTESIAN_POINT('Ctrl Pts',(-0.0137786510169288,-0.0310481050876233,
-0.0154236909614043));
#2373=CARTESIAN_POINT('Ctrl Pts',(-0.0194296016506711,-0.0307635790958223,
-0.00707443212451786));
#2374=CARTESIAN_POINT('Ctrl Pts',(-0.0204599391761149,-0.030479053104021,
0.00295461412523771));
#2375=CARTESIAN_POINT('Ctrl Pts',(-0.0166246397942466,-0.0301945271122198,
0.0122784461301861));
#2376=CARTESIAN_POINT('Ctrl Pts',(-0.00883577376524124,-0.0299100011204184,
0.0186797687012963));
#2377=CARTESIAN_POINT('Ctrl Pts',(0.00105439309932171,-0.029625475128617,
0.0206362870066196));
#2378=CARTESIAN_POINT('Ctrl Pts',(0.0106938859059458,-0.0293409491368155,
0.0176827225385477));
#2379=CARTESIAN_POINT('Ctrl Pts',(0.0177903423824794,-0.0290564231450142,
0.0105214607761403));
#2380=CARTESIAN_POINT('Ctrl Pts',(0.0206561582856568,-0.0287718971532129,
0.000855517273396309));
#2381=CARTESIAN_POINT('Ctrl Pts',(0.018609815574856,-0.0284873711614118,
-0.0090164554822382));
#2382=CARTESIAN_POINT('Ctrl Pts',(0.0121379538389944,-0.028202845169611,
-0.0167468093066586));
#2383=CARTESIAN_POINT('Ctrl Pts',(0.00277964280867437,-0.0279183191778099,
-0.0204971931857668));
#2384=CARTESIAN_POINT('Ctrl Pts',(-0.00723962293161663,-0.0276337931860091,
-0.0193757304782609));
#2385=CARTESIAN_POINT('Ctrl Pts',(-0.0155371675370116,-0.027349267194208,
-0.0136491155879777));
#2386=CARTESIAN_POINT('Ctrl Pts',(-0.0201397566790044,-0.0270647412024071,
-0.00467919152087688));
#2387=CARTESIAN_POINT('Ctrl Pts',(-0.0199528512708908,-0.0267802152106059,
0.00540090922009633));
#2388=CARTESIAN_POINT('Ctrl Pts',(-0.0150208991806644,-0.0264956892188045,
0.014194043653245));
#2389=CARTESIAN_POINT('Ctrl Pts',(-0.00651676510908653,-0.0262111632270031,
0.0196091215171658));
#2390=CARTESIAN_POINT('Ctrl Pts',(0.00353718769283853,-0.0259266372352017,
0.0203583862476757));
#2391=CARTESIAN_POINT('Ctrl Pts',(0.0127500344698235,-0.0256421112434003,
0.0162636556285143));
#2392=CARTESIAN_POINT('Ctrl Pts',(0.0189308734084541,-0.0253575852515989,
0.00829869520209513));
#2393=CARTESIAN_POINT('Ctrl Pts',(0.0206098427421244,-0.0250730592597977,
-0.00164235235620083));
#2394=CARTESIAN_POINT('Ctrl Pts',(0.017387667735582,-0.0247885332679967,
-0.0111954122223862));
#2395=CARTESIAN_POINT('Ctrl Pts',(0.0100306119809458,-0.0245040072761956,
-0.0180886767032318));
#2396=CARTESIAN_POINT('Ctrl Pts',(0.00028825269190672,-0.0242194812843947,
-0.0206828625221317));
#2397=CARTESIAN_POINT('Ctrl Pts',(-0.00952258525101902,-0.0239349552925939,
-0.0183610478358659));
#2398=CARTESIAN_POINT('Ctrl Pts',(-0.0170687920978692,-0.0236504293007929,
-0.0116753820646613));
#2399=CARTESIAN_POINT('Ctrl Pts',(-0.0205558087220915,-0.0233659033089918,
-0.0022157795549298));
#2400=CARTESIAN_POINT('Ctrl Pts',(-0.0191543896982084,-0.0230813773171905,
0.00776817704048829));
#2401=CARTESIAN_POINT('Ctrl Pts',(-0.0131978056813328,-0.0227968513253893,
0.0159022087240765));
#2402=CARTESIAN_POINT('Ctrl Pts',(-0.00410258850360793,-0.0225123253335878,
0.020251966081651));
#2403=CARTESIAN_POINT('Ctrl Pts',(0.00596833344913549,-0.0222277993417863,
0.019783035808271));
#2404=CARTESIAN_POINT('Ctrl Pts',(0.0146199999976141,-0.0219432733499849,
0.0146069339435401));
#2405=CARTESIAN_POINT('Ctrl Pts',(0.019794963276948,-0.0216587473581837,
0.00595458630625441));
#2406=CARTESIAN_POINT('Ctrl Pts',(0.0202625682348803,-0.0213742213663825,
-0.0041163972695538));
#2407=CARTESIAN_POINT('Ctrl Pts',(0.0159116140040041,-0.0210896953745814,
-0.0132110419497852));
#2408=CARTESIAN_POINT('Ctrl Pts',(0.00777679851759469,-0.0208051693827804,
-0.0191665554944018));
#2409=CARTESIAN_POINT('Ctrl Pts',(-0.00220734241560894,-0.0205206433909796,
-0.0205666606386922));
#2410=CARTESIAN_POINT('Ctrl Pts',(-0.0116664859585378,-0.0202361173991786,
-0.0170783991824187));
#2411=CARTESIAN_POINT('Ctrl Pts',(-0.0183511586095795,-0.0199515914073776,
-0.00953131257999866));
#2412=CARTESIAN_POINT('Ctrl Pts',(-0.0206716821864251,-0.0196670654155765,
0.000279830820098463));
#2413=CARTESIAN_POINT('Ctrl Pts',(-0.0180762143253985,-0.0193825394237753,
0.0100218486428894));
#2414=CARTESIAN_POINT('Ctrl Pts',(-0.0111819817141189,-0.0190980134319739,
0.0173779971804484));
#2415=CARTESIAN_POINT('Ctrl Pts',(-0.00162849793471711,-0.0188134874401724,
0.0205989150267742));
#2416=CARTESIAN_POINT('Ctrl Pts',(0.00831232865972848,-0.0185289614483711,
0.0189186374278389));
#2417=CARTESIAN_POINT('Ctrl Pts',(0.0162764754895943,-0.0182444354565696,
0.0127367504908884));
#2418=CARTESIAN_POINT('Ctrl Pts',(0.0203699939692956,-0.0179599094647684,
0.00352336469551342));
#2419=CARTESIAN_POINT('Ctrl Pts',(0.0196194055908056,-0.0176753834729672,
-0.00653048893433239));
#2420=CARTESIAN_POINT('Ctrl Pts',(0.0142032098061651,-0.0173908574811663,
-0.0150339112914271));
#2421=CARTESIAN_POINT('Ctrl Pts',(0.00540942408748613,-0.0171063314893653,
-0.0199647042285763));
#2422=CARTESIAN_POINT('Ctrl Pts',(-0.00467069648436877,-0.0168218054975644,
-0.0201502870411281));
#2423=CARTESIAN_POINT('Ctrl Pts',(-0.0136400241860788,-0.0165372795057634,
-0.0155465096264624));
#2424=CARTESIAN_POINT('Ctrl Pts',(-0.0193655281881077,-0.0162527535139624,
-0.00724822734151537));
#2425=CARTESIAN_POINT('Ctrl Pts',(-0.0204857103605224,-0.0159682275221613,
0.00277121776965016));
#2426=CARTESIAN_POINT('Ctrl Pts',(-0.0167340186235104,-0.01568370153036,
0.0121289711068083));
#2427=CARTESIAN_POINT('Ctrl Pts',(-0.00900296668170897,-0.0153991755385587,
0.0185999442773105));
#2428=CARTESIAN_POINT('Ctrl Pts',(0.000869584124064788,-0.0151146495467572,
0.020644728840781));
#2429=CARTESIAN_POINT('Ctrl Pts',(0.0105345249321761,-0.0148301235549557,
0.0177781634780483));
#2430=CARTESIAN_POINT('Ctrl Pts',(0.0176961753316591,-0.0145455970131935,
0.01067967475382));
#2431=CARTESIAN_POINT('Ctrl Pts',(0.0196617771378094,-0.0143559124686984,
0.00425477704843712));
#2432=CARTESIAN_POINT('Ctrl Pts',(0.0198275691635982,-0.0142610699214705,
0.000998721790564694));
#2433=CARTESIAN_POINT('Ctrl Pts',(0.00735731688376873,-0.0356519675551887,
-0.0186086451381339));
#2434=CARTESIAN_POINT('Ctrl Pts',(0.00430306183471608,-0.0355571221038292,
-0.0198168653969418));
#2435=CARTESIAN_POINT('Ctrl Pts',(-0.00240797464123295,-0.0353674346552027,
-0.0206988084304716));
#2436=CARTESIAN_POINT('Ctrl Pts',(-0.0119070192143153,-0.0350829052093093,
-0.0170986734375843));
#2437=CARTESIAN_POINT('Ctrl Pts',(-0.0185721060137903,-0.0347983792175084,
-0.00943598003370033));
#2438=CARTESIAN_POINT('Ctrl Pts',(-0.0208215560168409,-0.0345138532257071,
0.000468599409192545));
#2439=CARTESIAN_POINT('Ctrl Pts',(-0.0181188499424385,-0.0342293272339059,
0.010258915276146));
#2440=CARTESIAN_POINT('Ctrl Pts',(-0.0111075001650636,-0.0339448012421046,
0.0176071079843549));
#2441=CARTESIAN_POINT('Ctrl Pts',(-0.0014544821524291,-0.0336602752503032,
0.0207655241709683));
#2442=CARTESIAN_POINT('Ctrl Pts',(0.00854443158715318,-0.0333757492585017,
0.0189831541591551));
#2443=CARTESIAN_POINT('Ctrl Pts',(0.0165115015374405,-0.0330912232667003,
0.0126838168343619));
#2444=CARTESIAN_POINT('Ctrl Pts',(0.0205520353820924,-0.032806697274899,
0.00336557663648623));
#2445=CARTESIAN_POINT('Ctrl Pts',(0.0197051799517124,-0.0325221712830978,
-0.00675561233583874));
#2446=CARTESIAN_POINT('Ctrl Pts',(0.0141723135756356,-0.0322376452912969,
-0.0152728303282039));
#2447=CARTESIAN_POINT('Ctrl Pts',(0.00526920994484283,-0.0319531192994958,
-0.0201606053979745));
#2448=CARTESIAN_POINT('Ctrl Pts',(-0.00488689190682381,-0.031668593307695,
-0.0202565771691985));
#2449=CARTESIAN_POINT('Ctrl Pts',(-0.0138807737546558,-0.0313840673158941,
-0.0155379233400697));
#2450=CARTESIAN_POINT('Ctrl Pts',(-0.0195736064371687,-0.0310995413240931,
-0.00712678393073221));
#2451=CARTESIAN_POINT('Ctrl Pts',(-0.0206115803139262,-0.0308150153322919,
0.00297659264432777));
#2452=CARTESIAN_POINT('Ctrl Pts',(-0.0167478555921138,-0.0305304893404906,
0.0123695282756417));
#2453=CARTESIAN_POINT('Ctrl Pts',(-0.00890126234445367,-0.0302459633486893,
0.018818294280247));
#2454=CARTESIAN_POINT('Ctrl Pts',(0.00106220554005612,-0.0299614373568878,
0.0207893133305282));
#2455=CARTESIAN_POINT('Ctrl Pts',(0.0107731414946758,-0.0296769113650864,
0.0178138585049925));
#2456=CARTESIAN_POINT('Ctrl Pts',(0.0179221933930081,-0.0293923853732851,
0.0105995210160827));
#2457=CARTESIAN_POINT('Ctrl Pts',(0.0208092493047416,-0.0291078593814838,
0.000861938325898395));
#2458=CARTESIAN_POINT('Ctrl Pts',(0.0187477401149514,-0.0288233333896827,
-0.00908320060399149));
#2459=CARTESIAN_POINT('Ctrl Pts',(0.0122279121442521,-0.0285388073978816,
-0.0168708479835063));
#2460=CARTESIAN_POINT('Ctrl Pts',(0.00280024194606045,-0.0282542814060807,
-0.020649027851037));
#2461=CARTESIAN_POINT('Ctrl Pts',(-0.00729328163115951,-0.0279697554142799,
-0.0195192534172013));
#2462=CARTESIAN_POINT('Ctrl Pts',(-0.0156523235288906,-0.0276852294224788,
-0.0137501956927122));
#2463=CARTESIAN_POINT('Ctrl Pts',(-0.0202890247827703,-0.0274007034306778,
-0.00471379098961407));
#2464=CARTESIAN_POINT('Ctrl Pts',(-0.0201007341243124,-0.0271161774388767,
0.00544101846719311));
#2465=CARTESIAN_POINT('Ctrl Pts',(-0.0151322288471007,-0.0268316514470754,
0.0142993232591045));
#2466=CARTESIAN_POINT('Ctrl Pts',(-0.00656506634435025,-0.0265471254552739,
0.01975453499904));
#2467=CARTESIAN_POINT('Ctrl Pts',(0.0035634013778307,-0.0262625994634726,
0.0205093529087566));
#2468=CARTESIAN_POINT('Ctrl Pts',(0.0128445292136631,-0.0259780734716709,
0.0163842741736285));
#2469=CARTESIAN_POINT('Ctrl Pts',(0.0190711774702505,-0.0256935474798698,
0.00836028140413905));
#2470=CARTESIAN_POINT('Ctrl Pts',(0.020762590493331,-0.0254090214880684,
-0.00165444427664881));
#2471=CARTESIAN_POINT('Ctrl Pts',(0.0175165343210031,-0.0251244954962675,
-0.0112783066926525));
#2472=CARTESIAN_POINT('Ctrl Pts',(0.0101049517117381,-0.0248399695044665,
-0.0182226606368376));
#2473=CARTESIAN_POINT('Ctrl Pts',(0.000290386879284417,-0.0245554435126656,
-0.0208360732765944));
#2474=CARTESIAN_POINT('Ctrl Pts',(-0.00959316413693339,-0.0242709175208645,
-0.0184970504494505));
#2475=CARTESIAN_POINT('Ctrl Pts',(-0.0171952997326553,-0.0239863915290637,
-0.0117618338337559));
#2476=CARTESIAN_POINT('Ctrl Pts',(-0.0207081603976051,-0.0237018655372626,
-0.00223212143385954));
#2477=CARTESIAN_POINT('Ctrl Pts',(-0.0192963547497875,-0.0234173395454614,
0.0078258313045884));
#2478=CARTESIAN_POINT('Ctrl Pts',(-0.0132956234814018,-0.02313281355366,
0.0160201484036945));
#2479=CARTESIAN_POINT('Ctrl Pts',(-0.00413299705717865,-0.0228482875618587,
0.020402144009152));
#2480=CARTESIAN_POINT('Ctrl Pts',(0.00601256558276483,-0.0225637615700572,
0.0199297382567624));
#2481=CARTESIAN_POINT('Ctrl Pts',(0.0147283540000885,-0.0222792355782558,
0.014715273687801));
#2482=CARTESIAN_POINT('Ctrl Pts',(0.0199416715450216,-0.0219947095864544,
0.00599879913377749));
#2483=CARTESIAN_POINT('Ctrl Pts',(0.0204127421593817,-0.0217101835946533,
-0.00414682558595112));
#2484=CARTESIAN_POINT('Ctrl Pts',(0.01602954080999,-0.0214256576028522,
-0.0133088752696119));
#2485=CARTESIAN_POINT('Ctrl Pts',(0.00783443409890461,-0.0211411316110512,
-0.0193085281319302));
#2486=CARTESIAN_POINT('Ctrl Pts',(-0.00222370434354987,-0.0208566056192505,
-0.0207190101623257));
#2487=CARTESIAN_POINT('Ctrl Pts',(-0.0117529543750075,-0.0205720796274494,
-0.0172048954392547));
#2488=CARTESIAN_POINT('Ctrl Pts',(-0.0184871705100271,-0.0202875536356485,
-0.00960187356763238));
#2489=CARTESIAN_POINT('Ctrl Pts',(-0.0208248926586816,-0.0200030276438473,
0.000281985169618038));
#2490=CARTESIAN_POINT('Ctrl Pts',(-0.0182101884749475,-0.0197185016520462,
0.0100962060051172));
#2491=CARTESIAN_POINT('Ctrl Pts',(-0.0112648592250032,-0.0194339756602447,
0.0175068746733157));
#2492=CARTESIAN_POINT('Ctrl Pts',(-0.00164056975399185,-0.0191494496684432,
0.0207516643682704));
#2493=CARTESIAN_POINT('Ctrl Pts',(0.00837393332535866,-0.0188649236766419,
0.0190589333831229));
#2494=CARTESIAN_POINT('Ctrl Pts',(0.0163971064681433,-0.0185803976848406,
0.0128312293621522));
#2495=CARTESIAN_POINT('Ctrl Pts',(0.0205209640803892,-0.0182958716930392,
0.00354955851061796));
#2496=CARTESIAN_POINT('Ctrl Pts',(0.0197648127117551,-0.018011345701238,
-0.00657880929969677));
#2497=CARTESIAN_POINT('Ctrl Pts',(0.0143084747670596,-0.017726819709437,
-0.0151452548226815));
#2498=CARTESIAN_POINT('Ctrl Pts',(0.00544951385972847,-0.0174422937176361,
-0.0201125923364662));
#2499=CARTESIAN_POINT('Ctrl Pts',(-0.00470531556914115,-0.0171577677258352,
-0.0202995506356934));
#2500=CARTESIAN_POINT('Ctrl Pts',(-0.0137411194985331,-0.0168732417340342,
-0.015661652224356));
#2501=CARTESIAN_POINT('Ctrl Pts',(-0.0195090580779994,-0.0165887157422333,
-0.00730186733632666));
#2502=CARTESIAN_POINT('Ctrl Pts',(-0.0206375425331145,-0.0163041897504321,
0.0027918372558769));
#2503=CARTESIAN_POINT('Ctrl Pts',(-0.016858045019888,-0.0160196637586308,
0.0122189449950078));
#2504=CARTESIAN_POINT('Ctrl Pts',(-0.00906969453905746,-0.0157351377668294,
0.0187378790863361));
#2505=CARTESIAN_POINT('Ctrl Pts',(0.00087602710780907,-0.0154506117750281,
0.0207978160222272));
#2506=CARTESIAN_POINT('Ctrl Pts',(0.0106125988970863,-0.0151660857832266,
0.0179100102741347));
#2507=CARTESIAN_POINT('Ctrl Pts',(0.0178273295266417,-0.0148815592414642,
0.0107589002073211));
#2508=CARTESIAN_POINT('Ctrl Pts',(0.0198074962503686,-0.0146918746969692,
0.00428640419722954));
#2509=CARTESIAN_POINT('Ctrl Pts',(0.0199745176830133,-0.0145970321497414,
0.00100620413216206));
#2510=CARTESIAN_POINT('Ctrl Pts',(0.00735728102273895,-0.0359904306852073,
-0.0186085545623724));
#2511=CARTESIAN_POINT('Ctrl Pts',(0.00430328281352318,-0.0358955852338478,
-0.0198166732256848));
#2512=CARTESIAN_POINT('Ctrl Pts',(-0.00240810561906194,-0.0357058977852213,
-0.0206987199142649));
#2513=CARTESIAN_POINT('Ctrl Pts',(-0.0119068755338299,-0.0354213683393277,
-0.01709854605301));
#2514=CARTESIAN_POINT('Ctrl Pts',(-0.0185720227285478,-0.035136842347527,
-0.00943593030022935));
#2515=CARTESIAN_POINT('Ctrl Pts',(-0.0208214079481632,-0.0348523163557257,
0.00046860120000731));
#2516=CARTESIAN_POINT('Ctrl Pts',(-0.0181187440639303,-0.0345677903639245,
0.0102588481354892));
#2517=CARTESIAN_POINT('Ctrl Pts',(-0.0111074259787984,-0.034283264372123,
0.0176069981021371));
#2518=CARTESIAN_POINT('Ctrl Pts',(-0.00145447504862581,-0.0339987383803216,
0.0207653925924866));
#2519=CARTESIAN_POINT('Ctrl Pts',(0.00854437874899148,-0.0337142123885203,
0.0189830347052236));
#2520=CARTESIAN_POINT('Ctrl Pts',(0.0165113969297173,-0.0334296863967188,
0.012683736653426));
#2521=CARTESIAN_POINT('Ctrl Pts',(0.0205519060671164,-0.0331451604049174,
0.00336555542261783));
#2522=CARTESIAN_POINT('Ctrl Pts',(0.0197050555944232,-0.0328606344131164,
-0.00675556984937254));
#2523=CARTESIAN_POINT('Ctrl Pts',(0.0141722242903615,-0.0325761084213155,
-0.0152727340900629));
#2524=CARTESIAN_POINT('Ctrl Pts',(0.00526917669530947,-0.0322915824295145,
-0.0201604783716226));
#2525=CARTESIAN_POINT('Ctrl Pts',(-0.00488686107965444,-0.0320070564377136,
-0.0202564495243275));
#2526=CARTESIAN_POINT('Ctrl Pts',(-0.013880686248398,-0.0317225304459127,
-0.0155378254509243));
#2527=CARTESIAN_POINT('Ctrl Pts',(-0.0195734830284891,-0.0314380044541116,
-0.00712673906677562));
#2528=CARTESIAN_POINT('Ctrl Pts',(-0.0206114503670633,-0.0311534784623105,
0.00297657380929805));
#2529=CARTESIAN_POINT('Ctrl Pts',(-0.016747750001452,-0.0308689524705092,
0.0123694502231244));
#2530=CARTESIAN_POINT('Ctrl Pts',(-0.00890120622452952,-0.0305844264787079,
0.0188181755706968));
#2531=CARTESIAN_POINT('Ctrl Pts',(0.00106219884542625,-0.0302999004869063,
0.0207891821947772));
#2532=CARTESIAN_POINT('Ctrl Pts',(0.0107730735765276,-0.0300153744951049,
0.017813746128069));
#2533=CARTESIAN_POINT('Ctrl Pts',(0.0179220804034203,-0.0297308485033035,
0.0105994541224225));
#2534=CARTESIAN_POINT('Ctrl Pts',(0.0208091181134531,-0.0294463225115023,
0.000861932823372964));
#2535=CARTESIAN_POINT('Ctrl Pts',(0.0187476219206118,-0.0291617965197012,
-0.00908314340679429));
#2536=CARTESIAN_POINT('Ctrl Pts',(0.0122278350545278,-0.0288772705279002,
-0.0168707416886368));
#2537=CARTESIAN_POINT('Ctrl Pts',(0.00280022429364537,-0.0285927445360993,
-0.0206488977364084));
#2538=CARTESIAN_POINT('Ctrl Pts',(-0.0072932356483701,-0.0283082185442982,
-0.0195191304253034));
#2539=CARTESIAN_POINT('Ctrl Pts',(-0.0156522248460298,-0.0280236925524974,
-0.0137501090721754));
#2540=CARTESIAN_POINT('Ctrl Pts',(-0.0202888968675565,-0.0277391665606964,
-0.00471376133961975));
#2541=CARTESIAN_POINT('Ctrl Pts',(-0.0201006073961875,-0.0274546405688952,
0.00544098409559741));
#2542=CARTESIAN_POINT('Ctrl Pts',(-0.0151321334432081,-0.027170114577094,
0.0142992330398078));
#2543=CARTESIAN_POINT('Ctrl Pts',(-0.00656502495263481,-0.0268855885852926,
0.0197544103870417));
#2544=CARTESIAN_POINT('Ctrl Pts',(0.00356337891402859,-0.026601062593491,
0.0205092235379647));
#2545=CARTESIAN_POINT('Ctrl Pts',(0.0128444482364478,-0.0263165366016896,
0.0163841708096368));
#2546=CARTESIAN_POINT('Ctrl Pts',(0.0190710572367668,-0.0260320106098883,
0.00836022862787919));
#2547=CARTESIAN_POINT('Ctrl Pts',(0.020762459596235,-0.025747484618087,
-0.00165443391448461));
#2548=CARTESIAN_POINT('Ctrl Pts',(0.017516423888858,-0.025462958626286,
-0.0112782356562847));
#2549=CARTESIAN_POINT('Ctrl Pts',(0.0101048880063492,-0.025178432634485,
-0.0182225458193842));
#2550=CARTESIAN_POINT('Ctrl Pts',(0.000290385050393889,-0.0248939066426841,
-0.020835941982728));
#2551=CARTESIAN_POINT('Ctrl Pts',(-0.00959310365439832,-0.0246093806508831,
-0.0184969339020903));
#2552=CARTESIAN_POINT('Ctrl Pts',(-0.0171951913220117,-0.0243248546590822,
-0.0117617597489629));
#2553=CARTESIAN_POINT('Ctrl Pts',(-0.0207080298399258,-0.0240403286672812,
-0.00223210742969591));
#2554=CARTESIAN_POINT('Ctrl Pts',(-0.0192962330929196,-0.0237558026754799,
0.00782578189780058));
#2555=CARTESIAN_POINT('Ctrl Pts',(-0.0132955396564953,-0.0234712766836786,
0.0160200473353548));
#2556=CARTESIAN_POINT('Ctrl Pts',(-0.00413297099858648,-0.0231867506918773,
0.0204020153142653));
#2557=CARTESIAN_POINT('Ctrl Pts',(0.0060125276780638,-0.0229022247000757,
0.0199296125401841));
#2558=CARTESIAN_POINT('Ctrl Pts',(0.0147282611461891,-0.0226176987082743,
0.0147151808461223));
#2559=CARTESIAN_POINT('Ctrl Pts',(0.0199415458234576,-0.0223331727164731,
0.00599876124561714));
#2560=CARTESIAN_POINT('Ctrl Pts',(0.0204126134679239,-0.0220486467246719,
-0.00414679951041572));
#2561=CARTESIAN_POINT('Ctrl Pts',(0.0160294397526848,-0.0217641207328708,
-0.0133087914314206));
#2562=CARTESIAN_POINT('Ctrl Pts',(0.00783438470812239,-0.0214795947410698,
-0.0193084064685315));
#2563=CARTESIAN_POINT('Ctrl Pts',(-0.0022236903221963,-0.021195068749269,
-0.0207188796065507));
#2564=CARTESIAN_POINT('Ctrl Pts',(-0.0117528802759666,-0.020910542757468,
-0.0172047870382404));
#2565=CARTESIAN_POINT('Ctrl Pts',(-0.0184870539546722,-0.020626016765667,
-0.00960181310067859));
#2566=CARTESIAN_POINT('Ctrl Pts',(-0.0208247613651301,-0.0203414907738658,
0.000281983323938917));
#2567=CARTESIAN_POINT('Ctrl Pts',(-0.0182100736657312,-0.0200569647820647,
0.0100961422836356));
#2568=CARTESIAN_POINT('Ctrl Pts',(-0.0112647882034642,-0.0197724387902633,
0.0175067642338004));
#2569=CARTESIAN_POINT('Ctrl Pts',(-0.00164055940845912,-0.0194879127984618,
0.0207515334658383));
#2570=CARTESIAN_POINT('Ctrl Pts',(0.00837388053208223,-0.0192033868066605,
0.0190588131645721));
#2571=CARTESIAN_POINT('Ctrl Pts',(0.0163970030958973,-0.0189188608148591,
0.0128311483824869));
#2572=CARTESIAN_POINT('Ctrl Pts',(0.0205208347018156,-0.0186343348230578,
0.00354953609610714));
#2573=CARTESIAN_POINT('Ctrl Pts',(0.0197646881149059,-0.0183498088312565,
-0.00657876795643715));
#2574=CARTESIAN_POINT('Ctrl Pts',(0.0143083845408201,-0.0180652828394556,
-0.0151451592765622));
#2575=CARTESIAN_POINT('Ctrl Pts',(0.00544947954400172,-0.0177807568476547,
-0.0201124658658289));
#2576=CARTESIAN_POINT('Ctrl Pts',(-0.00470528598108771,-0.0174962308558538,
-0.02029942219775));
#2577=CARTESIAN_POINT('Ctrl Pts',(-0.0137410327066768,-0.0172117048640528,
-0.0156615546114122));
#2578=CARTESIAN_POINT('Ctrl Pts',(-0.0195089353982976,-0.0169271788722519,
-0.00730181924213122));
#2579=CARTESIAN_POINT('Ctrl Pts',(-0.0206374117811404,-0.0166426528804507,
0.00279181530991962));
#2580=CARTESIAN_POINT('Ctrl Pts',(-0.016857940020921,-0.0163581268886494,
0.0122188764870284));
#2581=CARTESIAN_POINT('Ctrl Pts',(-0.00906963477253549,-0.016073600896848,
0.0187377436038532));
#2582=CARTESIAN_POINT('Ctrl Pts',(0.000876016385132547,-0.0157890749050466,
0.0207977196123005));
#2583=CARTESIAN_POINT('Ctrl Pts',(0.0106125425559178,-0.0155045489132451,
0.0179098267078407));
#2584=CARTESIAN_POINT('Ctrl Pts',(0.0178271946697557,-0.0152200223714828,
0.0107589826892386));
#2585=CARTESIAN_POINT('Ctrl Pts',(0.0198074130043271,-0.0150303378269878,
0.00428612343836652));
#2586=CARTESIAN_POINT('Ctrl Pts',(0.0199744203922878,-0.0149354952797597,
0.00100619918283329));
#2587=CARTESIAN_POINT('',(0.0191356762758859,-0.0213896724903661,0.00426617276592355));
#2588=CARTESIAN_POINT('Ctrl Pts',(-0.00767596161685153,-0.0151441468751513,
0.0180319684372121));
#2589=CARTESIAN_POINT('Ctrl Pts',(-0.00796671198265943,-0.0151534540979587,
0.0179085306180645));
#2590=CARTESIAN_POINT('Ctrl Pts',(-0.00825444050387253,-0.015162779025057,
0.0177780201167025));
#2591=CARTESIAN_POINT('Ctrl Pts',(-0.00853878179325845,-0.0151721162596019,
0.0176405060748367));
#2592=CARTESIAN_POINT('Ctrl Pts',(-0.0110513824359328,-0.0152546253512956,
0.0164253541329045));
#2593=CARTESIAN_POINT('Ctrl Pts',(-0.0132999309654304,-0.015338095279217,
0.0146629767782349));
#2594=CARTESIAN_POINT('Ctrl Pts',(-0.0150838956376554,-0.0154188002167501,
0.0125160959121726));
#2595=CARTESIAN_POINT('Ctrl Pts',(-0.0153572862485934,-0.0154311681590763,
0.0121870887963243));
#2596=CARTESIAN_POINT('Ctrl Pts',(-0.0156198925097339,-0.0154436301119945,
0.0118491672468138));
#2597=CARTESIAN_POINT('Ctrl Pts',(-0.0158709913056436,-0.0154561605570995,
0.0115028985370364));
#2598=CARTESIAN_POINT('Ctrl Pts',(-0.0174438187352187,-0.0155346484992439,
0.0093339477749735));
#2599=CARTESIAN_POINT('Ctrl Pts',(-0.0185654388011704,-0.0156158249285542,
0.00683666883080557));
#2600=CARTESIAN_POINT('Ctrl Pts',(-0.0191448634209908,-0.0156934535587772,
0.00422102267349819));
#2601=CARTESIAN_POINT('Ctrl Pts',(-0.0192615802504213,-0.0157090907396679,
0.00369413804355693));
#2602=CARTESIAN_POINT('Ctrl Pts',(-0.0193566078775729,-0.0157248698512574,
0.00316247192246739));
#2603=CARTESIAN_POINT('Ctrl Pts',(-0.0194291955057482,-0.0157407408492181,
0.00262772627039248));
#2604=CARTESIAN_POINT('Ctrl Pts',(-0.0197744885282091,-0.0158162378036317,
8.39877974014103E-5));
#2605=CARTESIAN_POINT('Ctrl Pts',(-0.019611728438436,-0.0158938155667177,
-0.00253013839727612));
#2606=CARTESIAN_POINT('Ctrl Pts',(-0.0189579401721005,-0.0159681069012325,
-0.00501270650442138));
#2607=CARTESIAN_POINT('Ctrl Pts',(-0.0187920067271328,-0.0159869622672617,
-0.00564278981976523));
#2608=CARTESIAN_POINT('Ctrl Pts',(-0.0185948678350552,-0.0160060340434207,
-0.00626463273084653));
#2609=CARTESIAN_POINT('Ctrl Pts',(-0.0183667739578613,-0.0160252313194523,
-0.00687496237416947));
#2610=CARTESIAN_POINT('Ctrl Pts',(-0.0175072375811838,-0.0160975732748145,
-0.00917489491358933));
#2611=CARTESIAN_POINT('Ctrl Pts',(-0.0162075991167328,-0.0161716992988825,
-0.0113117082274088));
#2612=CARTESIAN_POINT('Ctrl Pts',(-0.0145647881978907,-0.016242760244116,
-0.013136357112863));
#2613=CARTESIAN_POINT('Ctrl Pts',(-0.0140539584169023,-0.0162648565466632,
-0.013703729157842));
#2614=CARTESIAN_POINT('Ctrl Pts',(-0.0135102620517296,-0.0162872440834195,
-0.0142415349549188));
#2615=CARTESIAN_POINT('Ctrl Pts',(-0.0129365573800988,-0.016309780608496,
-0.0147453040593663));
#2616=CARTESIAN_POINT('Ctrl Pts',(-0.0111756389594897,-0.0163789537983027,
-0.0162915635542274));
#2617=CARTESIAN_POINT('Ctrl Pts',(-0.00913147390181599,-0.0164495324558692,
-0.0175171460786904));
#2618=CARTESIAN_POINT('Ctrl Pts',(-0.00694027786594758,-0.0165174135874278,
-0.0183476103487592));
#2619=CARTESIAN_POINT('Ctrl Pts',(-0.00612175741466935,-0.0165427705584733,
-0.0186578299630611));
#2620=CARTESIAN_POINT('Ctrl Pts',(-0.00528259761690779,-0.0165684874499157,
-0.0189138315973516));
#2621=CARTESIAN_POINT('Ctrl Pts',(-0.00442981898473273,-0.016594364101716,
-0.0191117087597614));
#2622=CARTESIAN_POINT('Ctrl Pts',(-0.00225592429522659,-0.0166603286015387,
-0.0196161352267333));
#2623=CARTESIAN_POINT('Ctrl Pts',(6.80059868715833E-6,-0.0167273327889857,
-0.0197425837109742));
#2624=CARTESIAN_POINT('Ctrl Pts',(0.00222385734031878,-0.0167920669311678,
-0.0194903978342384));
#2625=CARTESIAN_POINT('Ctrl Pts',(0.00320473760603794,-0.0168207069029793,
-0.0193788246186603));
#2626=CARTESIAN_POINT('Ctrl Pts',(0.00417747788171014,-0.0168497597394388,
-0.0191940007871787));
#2627=CARTESIAN_POINT('Ctrl Pts',(0.00513050260616618,-0.0168789686271052,
-0.018935781061091));
#2628=CARTESIAN_POINT('Ctrl Pts',(0.00717658533429524,-0.0169416782284705,
-0.0183813999332436));
#2629=CARTESIAN_POINT('Ctrl Pts',(0.00913186346167121,-0.0170051082045448,
-0.0174883997387706));
#2630=CARTESIAN_POINT('Ctrl Pts',(0.0108943904711109,-0.0170667202753361,
-0.016311331984304));
#2631=CARTESIAN_POINT('Ctrl Pts',(0.011808377741566,-0.017098670224533,
-0.015700944206821));
#2632=CARTESIAN_POINT('Ctrl Pts',(0.0126719481558835,-0.017131058562654,
-0.0150144519356587));
#2633=CARTESIAN_POINT('Ctrl Pts',(0.0134709004233559,-0.0171635847578251,
-0.0142593145200033));
#2634=CARTESIAN_POINT('Ctrl Pts',(0.0149302672377775,-0.0172229971304595,
-0.0128799799469605));
#2635=CARTESIAN_POINT('Ctrl Pts',(0.0161739287878473,-0.0172828701360903,
-0.0112714059377278));
#2636=CARTESIAN_POINT('Ctrl Pts',(0.0171476998012512,-0.0173413736199327,
-0.00951586358200589));
#2637=CARTESIAN_POINT('Ctrl Pts',(0.0177350674880839,-0.0173766622612079,
-0.00845694024333214));
#2638=CARTESIAN_POINT('Ctrl Pts',(0.0182258040158482,-0.0174123768735239,
-0.00734380994913473));
#2639=CARTESIAN_POINT('Ctrl Pts',(0.0186079271093741,-0.0174482002920545,
-0.00619436378075272));
#2640=CARTESIAN_POINT('Ctrl Pts',(0.019206130904325,-0.0175042809249085,
-0.00439493560782164));
#2641=CARTESIAN_POINT('Ctrl Pts',(0.0195380009547161,-0.0175606285740415,
-0.0025064548642327));
#2642=CARTESIAN_POINT('Ctrl Pts',(0.0195965048457941,-0.0176160269649577,
-0.000611721646751358));
#2643=CARTESIAN_POINT('Ctrl Pts',(0.0196373284121038,-0.0176546835370822,
0.000710408654633501));
#2644=CARTESIAN_POINT('Ctrl Pts',(0.0195459937257293,-0.0176937060137035,
0.00203738378242126));
#2645=CARTESIAN_POINT('Ctrl Pts',(0.0193199006294515,-0.0177328041366504,
0.00334117014996193));
#2646=CARTESIAN_POINT('Ctrl Pts',(0.0190150079801684,-0.0177855290118612,
0.00509936129441976));
#2647=CARTESIAN_POINT('Ctrl Pts',(0.0184649594457765,-0.017838391615501,
0.00681533076946253));
#2648=CARTESIAN_POINT('Ctrl Pts',(0.0176976023043065,-0.0178906803104111,
0.00842560121124217));
#2649=CARTESIAN_POINT('Ctrl Pts',(0.0170804513007109,-0.0179327337673955,
0.00972066965525346));
#2650=CARTESIAN_POINT('Ctrl Pts',(0.0163223353202735,-0.017975037086176,
0.0109497056040338));
#2651=CARTESIAN_POINT('Ctrl Pts',(0.0154374596193379,-0.0180173881918896,
0.0120796283635351));
#2652=CARTESIAN_POINT('Ctrl Pts',(0.0144062083775323,-0.0180667449889096,
0.013396462182848));
#2653=CARTESIAN_POINT('Ctrl Pts',(0.0132027864977746,-0.0181161667453695,
0.0145786105163168));
#2654=CARTESIAN_POINT('Ctrl Pts',(0.0118723374494886,-0.0181653336562929,
0.0155911122836882));
#2655=CARTESIAN_POINT('Ctrl Pts',(0.010641726985842,-0.0182108110198382,
0.0165276346337874));
#2656=CARTESIAN_POINT('Ctrl Pts',(0.00930040651124305,-0.0182563604487112,
0.0173208692704224));
#2657=CARTESIAN_POINT('Ctrl Pts',(0.007883868310118,-0.0183019468648183,
0.0179428793887938));
#2658=CARTESIAN_POINT('Ctrl Pts',(0.00645485974376004,-0.0183479345967939,
0.0185703653166763));
#2659=CARTESIAN_POINT('Ctrl Pts',(0.00494934963187473,-0.0183939599689714,
0.0190235765877033));
#2660=CARTESIAN_POINT('Ctrl Pts',(0.00341311076684382,-0.0184399870026029,
0.019295105555245));
#2661=CARTESIAN_POINT('Ctrl Pts',(0.00178013816697475,-0.0184889122618738,
0.0195837321315928));
#2662=CARTESIAN_POINT('Ctrl Pts',(0.000109271090512969,-0.0185376671350197,
0.0196673274842381));
#2663=CARTESIAN_POINT('Ctrl Pts',(-0.00154453890129338,-0.0185864782728135,
0.0195365494944151));
#2664=CARTESIAN_POINT('Ctrl Pts',(-0.00298883551302675,-0.0186291057580021,
0.0194223391507078));
#2665=CARTESIAN_POINT('Ctrl Pts',(-0.00442008617810975,-0.0186717761122538,
0.019144666780129));
#2666=CARTESIAN_POINT('Ctrl Pts',(-0.00580333894602841,-0.0187146403493413,
0.0187158173047836));
#2667=CARTESIAN_POINT('Ctrl Pts',(-0.0074940829378703,-0.0187670331245457,
0.0181916364098227));
#2668=CARTESIAN_POINT('Ctrl Pts',(-0.00911620336845799,-0.0188189492570236,
0.0174395888314275));
#2669=CARTESIAN_POINT('Ctrl Pts',(-0.0106055602344987,-0.0188709841384065,
0.0164816411625258));
#2670=CARTESIAN_POINT('Ctrl Pts',(-0.0117299436559446,-0.0189102676434534,
0.0157584427793277));
#2671=CARTESIAN_POINT('Ctrl Pts',(-0.0127786717741312,-0.0189496187367105,
0.0149179517077662));
#2672=CARTESIAN_POINT('Ctrl Pts',(-0.013732270342177,-0.0189892936965078,
0.0139817272578079));
#2673=CARTESIAN_POINT('Ctrl Pts',(-0.0150752230506366,-0.0190451679359447,
0.0126632425170283));
#2674=CARTESIAN_POINT('Ctrl Pts',(-0.0162309443785656,-0.0191002007110599,
0.0111508979058564));
#2675=CARTESIAN_POINT('Ctrl Pts',(-0.0171443723814057,-0.0191554696637149,
0.00950466447456804));
#2676=CARTESIAN_POINT('Ctrl Pts',(-0.0177386869274785,-0.0191914299609763,
0.00843355600033274));
#2677=CARTESIAN_POINT('Ctrl Pts',(-0.0182304892507213,-0.0192274900897374,
0.00730580163146869));
#2678=CARTESIAN_POINT('Ctrl Pts',(-0.0186145479187227,-0.0192639470441024,
0.00614307000405798));
#2679=CARTESIAN_POINT('Ctrl Pts',(-0.01923990923479,-0.0193233097687616,
0.00424979837309992));
#2680=CARTESIAN_POINT('Ctrl Pts',(-0.019578207593047,-0.0193814179124663,
0.00225913268727334));
#2681=CARTESIAN_POINT('Ctrl Pts',(-0.0196059875649654,-0.019439943135533,
0.000264845692695184));
#2682=CARTESIAN_POINT('Ctrl Pts',(-0.019621489779526,-0.0194726022961631,
-0.000848037537570696));
#2683=CARTESIAN_POINT('Ctrl Pts',(-0.0195403662180899,-0.0195053911306785,
-0.00196206503621984));
#2684=CARTESIAN_POINT('Ctrl Pts',(-0.0193669053791051,-0.0195386003921252,
-0.00306112979782843));
#2685=CARTESIAN_POINT('Ctrl Pts',(-0.0190386230195433,-0.0196014503977566,
-0.00514115878514178));
#2686=CARTESIAN_POINT('Ctrl Pts',(-0.0183752289449607,-0.0196626003951342,
-0.00717094863842944));
#2687=CARTESIAN_POINT('Ctrl Pts',(-0.0174050413495487,-0.0197244151251441,
-0.00904048076394456));
#2688=CARTESIAN_POINT('Ctrl Pts',(-0.0169439474306324,-0.0197537933569848,
-0.00992899953945785));
#2689=CARTESIAN_POINT('Ctrl Pts',(-0.0164136002736192,-0.0197833214950445,
-0.010781378613583));
#2690=CARTESIAN_POINT('Ctrl Pts',(-0.0158222935092206,-0.0198132537405759,
-0.011588830959664));
#2691=CARTESIAN_POINT('Ctrl Pts',(-0.0145120217460243,-0.0198795803556093,
-0.0133780579276198));
#2692=CARTESIAN_POINT('Ctrl Pts',(-0.0128962456551859,-0.0199437515047171,
-0.0149469175158503));
#2693=CARTESIAN_POINT('Ctrl Pts',(-0.0110649733446642,-0.020008897482218,
-0.0161984351759037));
#2694=CARTESIAN_POINT('Ctrl Pts',(-0.0103309344291361,-0.0200350103013771,
-0.0167000878578514));
#2695=CARTESIAN_POINT('Ctrl Pts',(-0.00956227021033267,-0.0200612795064906,
-0.0171508220236852));
#2696=CARTESIAN_POINT('Ctrl Pts',(-0.00876698679302611,-0.0200879070894547,
-0.0175479938554905));
#2697=CARTESIAN_POINT('Ctrl Pts',(-0.00668281917359003,-0.0201576889370201,
-0.0185888462776424));
#2698=CARTESIAN_POINT('Ctrl Pts',(-0.004410089025119,-0.0202248790142353,
-0.0192581730508477));
#2699=CARTESIAN_POINT('Ctrl Pts',(-0.00209351912166778,-0.0202934019983511,
-0.0195068268201257));
#2700=CARTESIAN_POINT('Ctrl Pts',(-0.00132082043183664,-0.0203162580408002,
-0.019589766014603));
#2701=CARTESIAN_POINT('Ctrl Pts',(-0.000543206986488654,-0.0203392621773203,
-0.0196259493434806));
#2702=CARTESIAN_POINT('Ctrl Pts',(0.000233800226903534,-0.0203625604387617,
-0.0196163542329206));
#2703=CARTESIAN_POINT('Ctrl Pts',(0.0026751790874348,-0.0204357642417508,
-0.0195862061214463));
#2704=CARTESIAN_POINT('Ctrl Pts',(0.00511347847514991,-0.0205059957541916,
-0.0190973647841259));
#2705=CARTESIAN_POINT('Ctrl Pts',(0.0073758555583613,-0.020577938818499,
-0.018178920285125));
#2706=CARTESIAN_POINT('Ctrl Pts',(0.00799220465337875,-0.0205975385761644,
-0.0179287045098752));
#2707=CARTESIAN_POINT('Ctrl Pts',(0.00859554358249645,-0.0206172652243437,
-0.0176466166775351));
#2708=CARTESIAN_POINT('Ctrl Pts',(0.00918312374837286,-0.0206372137884968,
-0.0173348258026809));
#2709=CARTESIAN_POINT('Ctrl Pts',(0.0114387523996745,-0.0207137932162401,
-0.0161379092432416));
#2710=CARTESIAN_POINT('Ctrl Pts',(0.0134607471404025,-0.0207871202217068,
-0.0144956780401526));
#2711=CARTESIAN_POINT('Ctrl Pts',(0.0150912953792057,-0.0208625145869668,
-0.0125304969820086));
#2712=CARTESIAN_POINT('Ctrl Pts',(0.015444587727849,-0.0208788503516767,
-0.0121046994404096));
#2713=CARTESIAN_POINT('Ctrl Pts',(0.0157795368753627,-0.0208952830930681,
-0.0116637287349794));
#2714=CARTESIAN_POINT('Ctrl Pts',(0.0160953405513229,-0.0209118671386601,
-0.0112094240750309));
#2715=CARTESIAN_POINT('Ctrl Pts',(0.0176167424333744,-0.0209917617063812,
-0.00902078595177588));
#2716=CARTESIAN_POINT('Ctrl Pts',(0.0186883784475313,-0.0210682771720076,
-0.0065170431001115));
#2717=CARTESIAN_POINT('Ctrl Pts',(0.0192180281340045,-0.0211471303444719,
-0.00390475202696282));
#2718=CARTESIAN_POINT('Ctrl Pts',(0.0193057327662874,-0.0211601876324718,
-0.00347218304063509));
#2719=CARTESIAN_POINT('Ctrl Pts',(0.0193785896363874,-0.0211733089904284,
-0.00303661900051417));
#2720=CARTESIAN_POINT('Ctrl Pts',(0.0194366783219683,-0.0211865204892516,
-0.00259907185618847));
#2721=CARTESIAN_POINT('Ctrl Pts',(0.0197395774585127,-0.0212554108686082,
-0.00031751477001094));
#2722=CARTESIAN_POINT('Ctrl Pts',(0.0196358692149555,-0.0213220418002944,
0.0020191227850362));
#2723=CARTESIAN_POINT('Ctrl Pts',(0.0191356762758859,-0.0213896724903661,
0.00426617276592355));
#2724=CARTESIAN_POINT('',(-0.0017569600397444,-0.0239330540187319,-0.0195393951202679));
#2725=CARTESIAN_POINT('Ctrl Pts',(0.0191356762758859,-0.0213896724903661,
0.00426617276592355));
#2726=CARTESIAN_POINT('Ctrl Pts',(0.0190322537543523,-0.0214036557421559,
0.00473070513036107));
#2727=CARTESIAN_POINT('Ctrl Pts',(0.0189118846394231,-0.0214176816997368,
0.0051914584784418));
#2728=CARTESIAN_POINT('Ctrl Pts',(0.0187746555171317,-0.0214317792049786,
0.00564710063009026));
#2729=CARTESIAN_POINT('Ctrl Pts',(0.018679641920076,-0.0214415399223844,
0.00596257448196241));
#2730=CARTESIAN_POINT('Ctrl Pts',(0.0185765462879913,-0.0214513349329961,
0.00627561030880898));
#2731=CARTESIAN_POINT('Ctrl Pts',(0.0184655946407863,-0.0214611738402714,
0.0065858528156892));
#2732=CARTESIAN_POINT('Ctrl Pts',(0.0174926109056617,-0.0215474555403753,
0.00930650564728662));
#2733=CARTESIAN_POINT('Ctrl Pts',(0.0159091151495895,-0.0216308223573885,
0.0118099862703631));
#2734=CARTESIAN_POINT('Ctrl Pts',(0.0138665391922009,-0.0217164438065815,
0.0138535722854237));
#2735=CARTESIAN_POINT('Ctrl Pts',(0.0137127258627725,-0.0217228914102181,
0.0140074616758343));
#2736=CARTESIAN_POINT('Ctrl Pts',(0.0135563067503074,-0.0217293517999956,
0.0141587469858329));
#2737=CARTESIAN_POINT('Ctrl Pts',(0.0133973870764904,-0.0217358271917194,
0.0143073682632984));
#2738=CARTESIAN_POINT('Ctrl Pts',(0.0112052740198888,-0.0218251477295942,
0.016357426855768));
#2739=CARTESIAN_POINT('Ctrl Pts',(0.00853425118886044,-0.0219122963967531,
0.0178962576012538));
#2740=CARTESIAN_POINT('Ctrl Pts',(0.00566079513528378,-0.0220010935797416,
0.0187630392594771));
#2741=CARTESIAN_POINT('Ctrl Pts',(0.00555960977930429,-0.0220042204675044,
0.0187935619502747));
#2742=CARTESIAN_POINT('Ctrl Pts',(0.00545817268705233,-0.0220073493997229,
0.0188232515554229));
#2743=CARTESIAN_POINT('Ctrl Pts',(0.00535649773440198,-0.0220104805435955,
0.0188521076116163));
#2744=CARTESIAN_POINT('Ctrl Pts',(0.00236746318942616,-0.0221025297352269,
0.0197004163301905));
#2745=CARTESIAN_POINT('Ctrl Pts',(-0.00082704223033813,-0.0221936124297344,
0.0198252594526097));
#2746=CARTESIAN_POINT('Ctrl Pts',(-0.00387293966422686,-0.0222851338958998,
0.0192115546070513));
#2747=CARTESIAN_POINT('Ctrl Pts',(-0.00387901919280595,-0.0222853165702614,
0.0192103296688422));
#2748=CARTESIAN_POINT('Ctrl Pts',(-0.00388509812650563,-0.0222854992470234,
0.0192091017893903));
#2749=CARTESIAN_POINT('Ctrl Pts',(-0.00389117646251957,-0.0222856819261721,
0.0192078709685526));
#2750=CARTESIAN_POINT('Ctrl Pts',(-0.00693039807473554,-0.0223770231116097,
0.0185924496949741));
#2751=CARTESIAN_POINT('Ctrl Pts',(-0.00982050693382654,-0.0224689610193663,
0.0172416829806126));
#2752=CARTESIAN_POINT('Ctrl Pts',(-0.0122429894268192,-0.0225597872486322,
0.0153059059379816));
#2753=CARTESIAN_POINT('Ctrl Pts',(-0.0123352468236733,-0.0225632462587602,
0.0152321841458284));
#2754=CARTESIAN_POINT('Ctrl Pts',(-0.012426827659264,-0.0225667082226234,
0.0151576185836722));
#2755=CARTESIAN_POINT('Ctrl Pts',(-0.0125177143658127,-0.0225701728924061,
0.0150822173543386));
#2756=CARTESIAN_POINT('Ctrl Pts',(-0.0148180916459645,-0.0226578650088239,
0.0131737834211363));
#2757=CARTESIAN_POINT('Ctrl Pts',(-0.0166742940209884,-0.0227472903987225,
0.0107295822521088));
#2758=CARTESIAN_POINT('Ctrl Pts',(-0.0178964224427331,-0.0228344406017925,
0.00800182567040663));
#2759=CARTESIAN_POINT('Ctrl Pts',(-0.0179904598335636,-0.0228411464254697,
0.00779193683450353));
#2760=CARTESIAN_POINT('Ctrl Pts',(-0.0180807705132695,-0.0228478696504208,
0.00758038748043629));
#2761=CARTESIAN_POINT('Ctrl Pts',(-0.0181672675712922,-0.0228546075695727,
0.0073672910536115));
#2762=CARTESIAN_POINT('Ctrl Pts',(-0.0192493171867848,-0.0229388967118187,
0.00470152516538677));
#2763=CARTESIAN_POINT('Ctrl Pts',(-0.0197347307174748,-0.0230254853181021,
0.0017928593941388));
#2764=CARTESIAN_POINT('Ctrl Pts',(-0.0195788786136047,-0.0231090939553807,
-0.00107993952716013));
#2765=CARTESIAN_POINT('Ctrl Pts',(-0.0195603576883289,-0.0231190297168173,
-0.00142133302030102));
#2766=CARTESIAN_POINT('Ctrl Pts',(-0.019532876937646,-0.0231290132214167,
-0.00176222026843331));
#2767=CARTESIAN_POINT('Ctrl Pts',(-0.0194963585420585,-0.023139033706112,
-0.0021021384904925));
#2768=CARTESIAN_POINT('Ctrl Pts',(-0.0192010126140619,-0.0232200753100406,
-0.00485125879334582));
#2769=CARTESIAN_POINT('Ctrl Pts',(-0.0183142481944585,-0.0233035362458126,
-0.00753779694474417));
#2770=CARTESIAN_POINT('Ctrl Pts',(-0.0169171723908775,-0.023383747309397,
-0.00992426140380921));
#2771=CARTESIAN_POINT('Ctrl Pts',(-0.0166879083624897,-0.0233969101682136,
-0.0103158868647091));
#2772=CARTESIAN_POINT('Ctrl Pts',(-0.0164450746460405,-0.0234101754026593,
-0.0106995390426493));
#2773=CARTESIAN_POINT('Ctrl Pts',(-0.0161890177941653,-0.0234235113655567,
-0.0110741689830339));
#2774=CARTESIAN_POINT('Ctrl Pts',(-0.0146917996750304,-0.0235014895377471,
-0.0132647088205995));
#2775=CARTESIAN_POINT('Ctrl Pts',(-0.0127416966260972,-0.0235818873182508,
-0.0151472030563744));
#2776=CARTESIAN_POINT('Ctrl Pts',(-0.0105020338046279,-0.0236584006638411,
-0.0165687976299354));
#2777=CARTESIAN_POINT('Ctrl Pts',(-0.0100244332356901,-0.0236747168776189,
-0.0168719478946195));
#2778=CARTESIAN_POINT('Ctrl Pts',(-0.00953376307527653,-0.0236911627815891,
-0.0171544751330969));
#2779=CARTESIAN_POINT('Ctrl Pts',(-0.00903159102159266,-0.0237077027148357,
-0.0174149221271392));
#2780=CARTESIAN_POINT('Ctrl Pts',(-0.00677613746173774,-0.0237819901050783,
-0.0185846927178303));
#2781=CARTESIAN_POINT('Ctrl Pts',(-0.00428819001634006,-0.0238581746388566,
-0.0193090217230582));
#2782=CARTESIAN_POINT('Ctrl Pts',(-0.00175696004037838,-0.0239330540187132,
-0.0195393951202102));
#2783=CARTESIAN_POINT('',(0.0134946316909161,-0.0253609371064725,0.0142144861203492));
#2784=CARTESIAN_POINT('Ctrl Pts',(-0.00175696004037838,-0.0239330540187132,
-0.0195393951202102));
#2785=CARTESIAN_POINT('Ctrl Pts',(-0.00108206180407661,-0.0239530169551388,
-0.019600817044661));
#2786=CARTESIAN_POINT('Ctrl Pts',(-0.000404069058455495,-0.0239729096894452,
-0.0196271577673784));
#2787=CARTESIAN_POINT('Ctrl Pts',(0.000273413940049898,-0.0239927675862157,
-0.0196176063074449));
#2788=CARTESIAN_POINT('Ctrl Pts',(0.00349194956973366,-0.0240871069990534,
-0.0195722299449687));
#2789=CARTESIAN_POINT('Ctrl Pts',(0.00669835652880353,-0.0241806598661561,
-0.0187169755416846));
#2790=CARTESIAN_POINT('Ctrl Pts',(0.00951369451117027,-0.0242772129778648,
-0.0171570263567473));
#2791=CARTESIAN_POINT('Ctrl Pts',(0.0096380444278012,-0.0242814776066471,
-0.0170881253749432));
#2792=CARTESIAN_POINT('Ctrl Pts',(0.00976163258475807,-0.0242857481000299,
-0.0170178489645695));
#2793=CARTESIAN_POINT('Ctrl Pts',(0.00988443467086504,-0.0242900247903001,
-0.0169462204580501));
#2794=CARTESIAN_POINT('Ctrl Pts',(0.0116286008027108,-0.024350766904397,
-0.0159288760536796));
#2795=CARTESIAN_POINT('Ctrl Pts',(0.0132131955710263,-0.0244103250005318,
-0.0146361656650093));
#2796=CARTESIAN_POINT('Ctrl Pts',(0.0145655390141425,-0.0244685101761805,
-0.0131357372476067));
#2797=CARTESIAN_POINT('Ctrl Pts',(0.01527366539544,-0.0244989776273941,
-0.0123500692643591));
#2798=CARTESIAN_POINT('Ctrl Pts',(0.0159188777858977,-0.0245298144649129,
-0.0115078251730282));
#2799=CARTESIAN_POINT('Ctrl Pts',(0.0164909341899032,-0.0245610043103635,
-0.0106185811377719));
#2800=CARTESIAN_POINT('Ctrl Pts',(0.0170113617654268,-0.0245893792320236,
-0.00980959252392756));
#2801=CARTESIAN_POINT('Ctrl Pts',(0.0174712422107919,-0.0246180463659706,
-0.00896170678582781));
#2802=CARTESIAN_POINT('Ctrl Pts',(0.017867230781824,-0.024646995562119,
-0.00808494227565232));
#2803=CARTESIAN_POINT('Ctrl Pts',(0.0186984918261566,-0.0247077658488982,
-0.00624443415072684));
#2804=CARTESIAN_POINT('Ctrl Pts',(0.0192456681034404,-0.0247667524828094,
-0.00427423979940186));
#2805=CARTESIAN_POINT('Ctrl Pts',(0.0194785456371553,-0.0248254809481154,
-0.00226791505646409));
#2806=CARTESIAN_POINT('Ctrl Pts',(0.0195059512542025,-0.0248323922624199,
-0.00203180568730221));
#2807=CARTESIAN_POINT('Ctrl Pts',(0.0195290357028702,-0.0248393295961582,
-0.00179520933999566));
#2808=CARTESIAN_POINT('Ctrl Pts',(0.019547743370543,-0.0248462874988502,
-0.00155827372978859));
#2809=CARTESIAN_POINT('Ctrl Pts',(0.0196880029504127,-0.0248984539434023,
0.000218136335057073));
#2810=CARTESIAN_POINT('Ctrl Pts',(0.0195822262939564,-0.0249517765588721,
0.00201382187669277));
#2811=CARTESIAN_POINT('Ctrl Pts',(0.019239443359633,-0.0250039663341699,
0.0037625332171395));
#2812=CARTESIAN_POINT('Ctrl Pts',(0.018962919112252,-0.025046068016868,
0.0051732250541127));
#2813=CARTESIAN_POINT('Ctrl Pts',(0.0185325847198946,-0.0250880323727065,
0.00655415891669585));
#2814=CARTESIAN_POINT('Ctrl Pts',(0.0179550139492039,-0.0251305250769773,
0.00787034354174925));
#2815=CARTESIAN_POINT('Ctrl Pts',(0.0177211262442889,-0.0251477325285692,
0.00840333346578939));
#2816=CARTESIAN_POINT('Ctrl Pts',(0.017463097957138,-0.0251650265965644,
0.00892571374675253));
#2817=CARTESIAN_POINT('Ctrl Pts',(0.017182417069623,-0.0251824517202824,
0.00943565383437806));
#2818=CARTESIAN_POINT('Ctrl Pts',(0.0162086126313035,-0.0252429070757042,
0.0112048584460747));
#2819=CARTESIAN_POINT('Ctrl Pts',(0.0149584798894976,-0.0253014419777197,
0.0128230533152228));
#2820=CARTESIAN_POINT('Ctrl Pts',(0.0134946316913984,-0.0253609371064529,
0.0142144861198907));
#2821=CARTESIAN_POINT('',(0.00558807066661271,-0.0256320286583874,0.0187827688412323));
#2822=CARTESIAN_POINT('Ctrl Pts',(0.013494631690916,-0.0253609371064725,
0.0142144861203493));
#2823=CARTESIAN_POINT('Ctrl Pts',(0.0130469821107082,-0.0253791318465625,
0.0146399921837706));
#2824=CARTESIAN_POINT('Ctrl Pts',(0.0125792951608541,-0.025397411592315,
0.0150443423977227));
#2825=CARTESIAN_POINT('Ctrl Pts',(0.0120932381044599,-0.0254157203510917,
0.0154252828385864));
#2826=CARTESIAN_POINT('Ctrl Pts',(0.0103669356009471,-0.025480746577327,
0.0167782483559083));
#2827=CARTESIAN_POINT('Ctrl Pts',(0.00840861580434192,-0.0255461381248541,
0.0178359315917177));
#2828=CARTESIAN_POINT('Ctrl Pts',(0.00633287150014036,-0.0256093851437342,
0.0185447295887982));
#2829=CARTESIAN_POINT('Ctrl Pts',(0.00608620674526062,-0.0256169009106701,
0.0186289574408776));
#2830=CARTESIAN_POINT('Ctrl Pts',(0.00583787500899053,-0.0256244504662471,
0.0187083344431712));
#2831=CARTESIAN_POINT('Ctrl Pts',(0.00558807066661272,-0.0256320286583874,
0.0187827688412323));
#2832=CARTESIAN_POINT('',(-0.019381896305336,-0.0267942093067304,-0.00297701904271387));
#2833=CARTESIAN_POINT('Ctrl Pts',(0.00558807066661272,-0.0256320286583874,
0.0187827688412323));
#2834=CARTESIAN_POINT('Ctrl Pts',(0.00485474585769671,-0.0256542747262852,
0.0190012729344433));
#2835=CARTESIAN_POINT('Ctrl Pts',(0.0041087127258218,-0.0256767672525815,
0.0191771792744961));
#2836=CARTESIAN_POINT('Ctrl Pts',(0.00335482584062928,-0.0256993748083268,
0.0193081500849676));
#2837=CARTESIAN_POINT('Ctrl Pts',(0.00159590014457835,-0.0257521214623757,
0.0196137236776321));
#2838=CARTESIAN_POINT('Ctrl Pts',(-0.000205861408859452,-0.0258054956123631,
0.019674564014777));
#2839=CARTESIAN_POINT('Ctrl Pts',(-0.00198152822598298,-0.0258578331810291,
0.0194944190698253));
#2840=CARTESIAN_POINT('Ctrl Pts',(-0.00340796418248479,-0.0258998772115315,
0.0193497042931661));
#2841=CARTESIAN_POINT('Ctrl Pts',(-0.00481972074505359,-0.0259419824440697,
0.0190499914690853));
#2842=CARTESIAN_POINT('Ctrl Pts',(-0.00618085314575555,-0.0259842163913621,
0.01859784037861));
#2843=CARTESIAN_POINT('Ctrl Pts',(-0.00748770331152419,-0.02602476604031,
0.0181637211649059));
#2844=CARTESIAN_POINT('Ctrl Pts',(-0.00874786002185199,-0.0260654342843635,
0.0175890977852094));
#2845=CARTESIAN_POINT('Ctrl Pts',(-0.00993460019246585,-0.0261062812183378,
0.0168913192992548));
#2846=CARTESIAN_POINT('Ctrl Pts',(-0.0115224420155957,-0.0261609338472089,
0.0159577014014922));
#2847=CARTESIAN_POINT('Ctrl Pts',(-0.0129808466300286,-0.0262144872637922,
0.0148004704527782));
#2848=CARTESIAN_POINT('Ctrl Pts',(-0.0142465569130215,-0.0262686176064765,
0.0134617819718143));
#2849=CARTESIAN_POINT('Ctrl Pts',(-0.0149121028920781,-0.0262970808594045,
0.0127578620087023));
#2850=CARTESIAN_POINT('Ctrl Pts',(-0.0155244187396312,-0.0263257033473595,
0.0120037861706559));
#2851=CARTESIAN_POINT('Ctrl Pts',(-0.0160784425421274,-0.0263547292556603,
0.0112092810652916));
#2852=CARTESIAN_POINT('Ctrl Pts',(-0.0173655583742823,-0.0264221626510276,
0.0093634757131845));
#2853=CARTESIAN_POINT('Ctrl Pts',(-0.0183351379651007,-0.0264867766024584,
0.00729380956075818));
#2854=CARTESIAN_POINT('Ctrl Pts',(-0.0189242963706273,-0.0265531718229606,
0.00512194136349317));
#2855=CARTESIAN_POINT('Ctrl Pts',(-0.0190710140862095,-0.0265697061794024,
0.00458108250879603));
#2856=CARTESIAN_POINT('Ctrl Pts',(-0.0191941646126013,-0.0265863508979594,
0.00403386107886591));
#2857=CARTESIAN_POINT('Ctrl Pts',(-0.0192937961862046,-0.0266031772929964,
0.00348236554683423));
#2858=CARTESIAN_POINT('Ctrl Pts',(-0.0196782510428905,-0.026668106401898,
0.00135427373756096));
#2859=CARTESIAN_POINT('Ctrl Pts',(-0.019707326526851,-0.0267307244962484,
-0.000838638386847014));
#2860=CARTESIAN_POINT('Ctrl Pts',(-0.019381896305336,-0.0267942093067304,
-0.00297701904271387));
#2861=CARTESIAN_POINT('',(-0.00869389346430492,-0.0273485214051094,-0.0175853645005204));
#2862=CARTESIAN_POINT('Ctrl Pts',(-0.019381896305336,-0.0267942093067304,
-0.00297701904271387));
#2863=CARTESIAN_POINT('Ctrl Pts',(-0.0193072491426219,-0.0268087741411173,
-0.00346754186488708));
#2864=CARTESIAN_POINT('Ctrl Pts',(-0.0192139321975617,-0.0268233845798198,
-0.00395524750142619));
#2865=CARTESIAN_POINT('Ctrl Pts',(-0.0191019673019887,-0.0268380790113999,
-0.00443863804561891));
#2866=CARTESIAN_POINT('Ctrl Pts',(-0.0190676247352829,-0.0268425861785273,
-0.00458690658929007));
#2867=CARTESIAN_POINT('Ctrl Pts',(-0.0190315271215648,-0.0268471012480398,
-0.00473477178438086));
#2868=CARTESIAN_POINT('Ctrl Pts',(-0.018993694234872,-0.0268516253303462,
-0.00488219753256442));
#2869=CARTESIAN_POINT('Ctrl Pts',(-0.0182948872269775,-0.0269351891473415,
-0.00760528199638405));
#2870=CARTESIAN_POINT('Ctrl Pts',(-0.0170014118232566,-0.0270186603755779,
-0.010175759297333));
#2871=CARTESIAN_POINT('Ctrl Pts',(-0.0152316016674281,-0.0271000733677096,
-0.0123593102894576));
#2872=CARTESIAN_POINT('Ctrl Pts',(-0.0150704090321581,-0.0271074883860401,
-0.0125581860488196));
#2873=CARTESIAN_POINT('Ctrl Pts',(-0.0149053013988284,-0.0271149267127003,
-0.0127538741509325));
#2874=CARTESIAN_POINT('Ctrl Pts',(-0.0147363652328215,-0.0271223851408679,
-0.0129461979242256));
#2875=CARTESIAN_POINT('Ctrl Pts',(-0.0130504713578351,-0.0271968163219583,
-0.0148654877901733));
#2876=CARTESIAN_POINT('Ctrl Pts',(-0.0109829874130932,-0.0272732481967206,
-0.0164500386581007));
#2877=CARTESIAN_POINT('Ctrl Pts',(-0.00869389346499695,-0.0273485214050867,
-0.0175853645001772));
#2878=CARTESIAN_POINT('',(-0.0189116713788303,-0.0304899838364838,-0.00518839216249825));
#2879=CARTESIAN_POINT('Ctrl Pts',(-0.00869389346430492,-0.0273485214051094,
-0.0175853645005204));
#2880=CARTESIAN_POINT('Ctrl Pts',(-0.00809879376980017,-0.0273680902553704,
-0.0178805170487675));
#2881=CARTESIAN_POINT('Ctrl Pts',(-0.00748877599645911,-0.0273877503462796,
-0.0181454755753135));
#2882=CARTESIAN_POINT('Ctrl Pts',(-0.0068666745040132,-0.0274074352154323,
-0.0183781913120048));
#2883=CARTESIAN_POINT('Ctrl Pts',(-0.00492804949610809,-0.0274687782279152,
-0.019103392187362));
#2884=CARTESIAN_POINT('Ctrl Pts',(-0.00287186947131816,-0.0275303613078565,
-0.0195153994677915));
#2885=CARTESIAN_POINT('Ctrl Pts',(-0.000803753054941031,-0.0275901723612997,
-0.0196004912388361));
#2886=CARTESIAN_POINT('Ctrl Pts',(0.000344600223146003,-0.0276233833637092,
-0.0196477397464363));
#2887=CARTESIAN_POINT('Ctrl Pts',(0.00149736142119097,-0.0276571188459621,
-0.0195953656899251));
#2888=CARTESIAN_POINT('Ctrl Pts',(0.00263634061341362,-0.0276910615490155,
-0.0194409236709524));
#2889=CARTESIAN_POINT('Ctrl Pts',(0.00420683326809817,-0.0277378637787573,
-0.0192279697750186));
#2890=CARTESIAN_POINT('Ctrl Pts',(0.00575111213535999,-0.0277850607361886,
-0.0188208915087066));
#2891=CARTESIAN_POINT('Ctrl Pts',(0.00722405870010315,-0.0278318233175207,
-0.0182371543836608));
#2892=CARTESIAN_POINT('Ctrl Pts',(0.00874325234346325,-0.0278800541345832,
-0.0176350892775735));
#2893=CARTESIAN_POINT('Ctrl Pts',(0.0101890765728763,-0.0279277701267712,
-0.0168439166255042));
#2894=CARTESIAN_POINT('Ctrl Pts',(0.0115122833872469,-0.027975813788614,
-0.0158841059158764));
#2895=CARTESIAN_POINT('Ctrl Pts',(0.0124024277168306,-0.0280081335988639,
-0.0152384244914989));
#2896=CARTESIAN_POINT('Ctrl Pts',(0.0132371078012388,-0.0280406014381178,
-0.0145164597808108));
#2897=CARTESIAN_POINT('Ctrl Pts',(0.0140062580063162,-0.0280734742737497,
-0.0137308398714745));
#2898=CARTESIAN_POINT('Ctrl Pts',(0.0154889564514467,-0.0281368435635929,
-0.0122163926148177));
#2899=CARTESIAN_POINT('Ctrl Pts',(0.0167271959212803,-0.0281978147228142,
-0.0104600773047644));
#2900=CARTESIAN_POINT('Ctrl Pts',(0.0176504999648012,-0.0282603043080439,
-0.00855221875432582));
#2901=CARTESIAN_POINT('Ctrl Pts',(0.017918144348768,-0.0282784185864991,
-0.0079991749005583));
#2902=CARTESIAN_POINT('Ctrl Pts',(0.0181593570754106,-0.0282966603136783,
-0.00743337750221834));
#2903=CARTESIAN_POINT('Ctrl Pts',(0.0183736925141653,-0.0283151252299869,
-0.00685754827806179));
#2904=CARTESIAN_POINT('Ctrl Pts',(0.0192823275665832,-0.028393403793231,
-0.00441642785338903));
#2905=CARTESIAN_POINT('Ctrl Pts',(0.0197006710166651,-0.0284682224171524,
-0.00179174807798267));
#2906=CARTESIAN_POINT('Ctrl Pts',(0.0195918423122864,-0.0285452835557322,
0.000810876975272539));
#2907=CARTESIAN_POINT('Ctrl Pts',(0.0195864403327514,-0.0285491086742607,
0.000940064650117765));
#2908=CARTESIAN_POINT('Ctrl Pts',(0.0195797394440277,-0.0285529393181393,
0.00106919990483109));
#2909=CARTESIAN_POINT('Ctrl Pts',(0.0195717475180331,-0.0285567761862322,
0.00119825871185088));
#2910=CARTESIAN_POINT('Ctrl Pts',(0.0194027496226819,-0.0286379109005521,
0.00392734639078418));
#2911=CARTESIAN_POINT('Ctrl Pts',(0.0186539925413223,-0.0287191471289407,
0.00662024272499066));
#2912=CARTESIAN_POINT('Ctrl Pts',(0.0173918151697702,-0.0287984271424856,
0.00904578743673874));
#2913=CARTESIAN_POINT('Ctrl Pts',(0.0172275753388546,-0.0288087433914638,
0.00936140952149053));
#2914=CARTESIAN_POINT('Ctrl Pts',(0.0170547486247277,-0.0288191294225924,
0.0096725306515742));
#2915=CARTESIAN_POINT('Ctrl Pts',(0.0168734652406175,-0.0288295663381728,
0.00997863862069398));
#2916=CARTESIAN_POINT('Ctrl Pts',(0.0156615921413904,-0.0288993367547659,
0.0120249597165628));
#2917=CARTESIAN_POINT('Ctrl Pts',(0.014071323272011,-0.028971381984404,
0.0138477529316419));
#2918=CARTESIAN_POINT('Ctrl Pts',(0.0122111490135254,-0.029040078098747,
0.0153295438812356));
#2919=CARTESIAN_POINT('Ctrl Pts',(0.0115534183369386,-0.0290643680498414,
0.0158534836999867));
#2920=CARTESIAN_POINT('Ctrl Pts',(0.0108622942783159,-0.0290890277053869,
0.0163355821406501));
#2921=CARTESIAN_POINT('Ctrl Pts',(0.0101426181870901,-0.0291138533867405,
0.0167705972721639));
#2922=CARTESIAN_POINT('Ctrl Pts',(0.00852245858080053,-0.0291697418157408,
0.0177499183206133));
#2923=CARTESIAN_POINT('Ctrl Pts',(0.00675737779680823,-0.0292264730021293,
0.0184905377931784));
#2924=CARTESIAN_POINT('Ctrl Pts',(0.0049252767888492,-0.0292817290550164,
0.0189663492562154));
#2925=CARTESIAN_POINT('Ctrl Pts',(0.00364197029094648,-0.0293204334994823,
0.0192996343423757));
#2926=CARTESIAN_POINT('Ctrl Pts',(0.00232453107401484,-0.0293593718696213,
0.0195043584184092));
#2927=CARTESIAN_POINT('Ctrl Pts',(0.00100005757509981,-0.0293984602366891,
0.0195719889216056));
#2928=CARTESIAN_POINT('Ctrl Pts',(-0.000406268683945959,-0.0294399642736334,
0.0196437990051109));
#2929=CARTESIAN_POINT('Ctrl Pts',(-0.00182049769891275,-0.029481637469391,
0.0195610354844835));
#2930=CARTESIAN_POINT('Ctrl Pts',(-0.00320926798082664,-0.0295233800112939,
0.0193304150748469));
#2931=CARTESIAN_POINT('Ctrl Pts',(-0.00499569328054423,-0.0295770749483911,
0.019033759724591));
#2932=CARTESIAN_POINT('Ctrl Pts',(-0.00674286583814455,-0.0296296795150134,
0.018490501887933));
#2933=CARTESIAN_POINT('Ctrl Pts',(-0.00838027023896004,-0.0296829201342457,
0.017716258869498));
#2934=CARTESIAN_POINT('Ctrl Pts',(-0.00921462001559564,-0.0297100492287702,
0.0173217384387656));
#2935=CARTESIAN_POINT('Ctrl Pts',(-0.0100205071319492,-0.0297373431848158,
0.0168672717356926));
#2936=CARTESIAN_POINT('Ctrl Pts',(-0.0107908097766684,-0.0297650309675795,
0.0163591145751948));
#2937=CARTESIAN_POINT('Ctrl Pts',(-0.0127074742291174,-0.0298339236156237,
0.0150947196358024));
#2938=CARTESIAN_POINT('Ctrl Pts',(-0.0144025980941125,-0.0298997227445576,
0.0134914069851151));
#2939=CARTESIAN_POINT('Ctrl Pts',(-0.0157677519136234,-0.0299676021944839,
0.0116450274631779));
#2940=CARTESIAN_POINT('Ctrl Pts',(-0.0160279747276055,-0.0299805412356519,
0.0112930743953181));
#2941=CARTESIAN_POINT('Ctrl Pts',(-0.0162762272728846,-0.029993555820353,
0.0109322772503941));
#2942=CARTESIAN_POINT('Ctrl Pts',(-0.0165121716335255,-0.030006681923873,
0.0105635663413457));
#2943=CARTESIAN_POINT('Ctrl Pts',(-0.0179859027208259,-0.0300886688243434,
0.00826056266956701));
#2944=CARTESIAN_POINT('Ctrl Pts',(-0.0189729280128367,-0.0301679993022053,
0.00564551447296622));
#2945=CARTESIAN_POINT('Ctrl Pts',(-0.0193848865573574,-0.0302483328801745,
0.00294237851760684));
#2946=CARTESIAN_POINT('Ctrl Pts',(-0.019392022741548,-0.0302497244648781,
0.00289555323305737));
#2947=CARTESIAN_POINT('Ctrl Pts',(-0.0193989865681349,-0.0302511166473474,
0.0028487021338259));
#2948=CARTESIAN_POINT('Ctrl Pts',(-0.0194057775405107,-0.0302525093998752,
0.0028018263562754));
#2949=CARTESIAN_POINT('Ctrl Pts',(-0.0197910166812957,-0.0303315176416171,
0.000142651312109741));
#2950=CARTESIAN_POINT('Ctrl Pts',(-0.0196202098174584,-0.0304123603538758,
-0.0025966563316184));
#2951=CARTESIAN_POINT('Ctrl Pts',(-0.0189116713788303,-0.0304899838364838,
-0.00518839216249825));
#2952=CARTESIAN_POINT('',(0.01212572723033,-0.0316278197207971,-0.0154198426631287));
#2953=CARTESIAN_POINT('Ctrl Pts',(-0.0189116713788303,-0.0304899838364838,
-0.00518839216249825));
#2954=CARTESIAN_POINT('Ctrl Pts',(-0.0187712498810414,-0.0305053676252765,
-0.00570203462337858));
#2955=CARTESIAN_POINT('Ctrl Pts',(-0.0186100118119228,-0.030520921722773,
-0.00620994163238184));
#2956=CARTESIAN_POINT('Ctrl Pts',(-0.0184280653580786,-0.0305365809991627,
-0.00671033150797514));
#2957=CARTESIAN_POINT('Ctrl Pts',(-0.0176757632612075,-0.0306013281058779,
-0.00877931578718691));
#2958=CARTESIAN_POINT('Ctrl Pts',(-0.0165690637143262,-0.0306678749330052,
-0.0107201568349371));
#2959=CARTESIAN_POINT('Ctrl Pts',(-0.0151757763985814,-0.030731634792801,
-0.0124245835226064));
#2960=CARTESIAN_POINT('Ctrl Pts',(-0.0145317687750979,-0.0307611059832129,
-0.0132124065136892));
#2961=CARTESIAN_POINT('Ctrl Pts',(-0.0138270125592327,-0.0307909991711335,
-0.0139508493894642));
#2962=CARTESIAN_POINT('Ctrl Pts',(-0.0130683619889886,-0.0308210548163406,
-0.0146291763084873));
#2963=CARTESIAN_POINT('Ctrl Pts',(-0.0117887429737763,-0.0308717497958609,
-0.0157733130931379));
#2964=CARTESIAN_POINT('Ctrl Pts',(-0.0103556927721663,-0.0309229077338289,
-0.0167463557244253));
#2965=CARTESIAN_POINT('Ctrl Pts',(-0.00882319556457386,-0.0309732857491261,
-0.0175188280823382));
#2966=CARTESIAN_POINT('Ctrl Pts',(-0.0074814996828781,-0.0310173915232296,
-0.0181951248978892));
#2967=CARTESIAN_POINT('Ctrl Pts',(-0.00606181225951043,-0.0310614008820056,
-0.0187191138530251));
#2968=CARTESIAN_POINT('Ctrl Pts',(-0.00460087236928624,-0.0311056245211788,
-0.0190717092597664));
#2969=CARTESIAN_POINT('Ctrl Pts',(-0.00340378829885935,-0.0311418610661215,
-0.0193606235043155));
#2970=CARTESIAN_POINT('Ctrl Pts',(-0.00217902888238857,-0.0311782413141197,
-0.0195344860438261));
#2971=CARTESIAN_POINT('Ctrl Pts',(-0.000949302345550297,-0.0312149367054592,
-0.0195938558666983));
#2972=CARTESIAN_POINT('Ctrl Pts',(0.00103598112030873,-0.0312741781315139,
-0.019689703133703));
#2973=CARTESIAN_POINT('Ctrl Pts',(0.00303767094670097,-0.031331583111237,
-0.0194842476989699));
#2974=CARTESIAN_POINT('Ctrl Pts',(0.00496083269848686,-0.0313900865676405,
-0.0189812873574934));
#2975=CARTESIAN_POINT('Ctrl Pts',(0.00568273426201135,-0.0314120471419967,
-0.0187924899999308));
#2976=CARTESIAN_POINT('Ctrl Pts',(0.00639361045392432,-0.0314341622712746,
-0.0185617950890948));
#2977=CARTESIAN_POINT('Ctrl Pts',(0.00708920013972507,-0.0314565876618004,
-0.018291766327743));
#2978=CARTESIAN_POINT('Ctrl Pts',(0.00889688214105257,-0.0315148662355828,
-0.0175900219780199));
#2979=CARTESIAN_POINT('Ctrl Pts',(0.0106005264969511,-0.0315709974064196,
-0.016618019201985));
#2980=CARTESIAN_POINT('Ctrl Pts',(0.01212572723033,-0.0316278197207971,
-0.0154198426631287));
#2981=CARTESIAN_POINT('Ctrl Pts',(0.01212572723033,-0.0316278197207971,
-0.0154198426631287));
#2982=CARTESIAN_POINT('Ctrl Pts',(0.0125455315708188,-0.0316434625695487,
-0.0150900359129152));
#2983=CARTESIAN_POINT('Ctrl Pts',(0.0129518651781852,-0.0316591577564422,
-0.0147430571240929));
#2984=CARTESIAN_POINT('Ctrl Pts',(0.0133431173116874,-0.0316749645487069,
-0.0143798604796901));
#2985=CARTESIAN_POINT('Ctrl Pts',(0.013534427384841,-0.0316826935764247,
-0.014202268664438));
#2986=CARTESIAN_POINT('Ctrl Pts',(0.0137221387751718,-0.0316904492838637,
-0.0140207947253914));
#2987=CARTESIAN_POINT('Ctrl Pts',(0.0139061442660927,-0.0316982386181496,
-0.0138356175836337));
#2988=CARTESIAN_POINT('Ctrl Pts',(0.0158334184297033,-0.0317798241330484,
-0.0118960715450089));
#2989=CARTESIAN_POINT('Ctrl Pts',(0.0173495596129132,-0.0318602466115468,
-0.00954792038380095));
#2990=CARTESIAN_POINT('Ctrl Pts',(0.0183237533604044,-0.0319398895745068,
-0.00699301315742725));
#2991=CARTESIAN_POINT('Ctrl Pts',(0.0184035766263909,-0.0319464153415144,
-0.00678366974947891));
#2992=CARTESIAN_POINT('Ctrl Pts',(0.0184797840436989,-0.0319529642923381,
-0.00657296083059587));
#2993=CARTESIAN_POINT('Ctrl Pts',(0.0185523003073978,-0.0319595322148527,
-0.00636099413580694));
#2994=CARTESIAN_POINT('Ctrl Pts',(0.0193648003332964,-0.0320331217372717,
-0.0039860380056821));
#2995=CARTESIAN_POINT('Ctrl Pts',(0.0197141125661515,-0.0321090931434928,
-0.00145242662918782));
#2996=CARTESIAN_POINT('Ctrl Pts',(0.0195787407427015,-0.0321815405308722,
0.0010539807036277));
#2997=CARTESIAN_POINT('Ctrl Pts',(0.0195404937809119,-0.032202009284164,
0.00176212264221175));
#2998=CARTESIAN_POINT('Ctrl Pts',(0.019464156247178,-0.0322227689027427,
0.00246819088079049));
#2999=CARTESIAN_POINT('Ctrl Pts',(0.0193492067321592,-0.0322436784870191,
0.00316796444323511));
#3000=CARTESIAN_POINT('Ctrl Pts',(0.019020990321197,-0.0323033818159525,
0.00516603435344182));
#3001=CARTESIAN_POINT('Ctrl Pts',(0.0183777241248079,-0.0323643094168609,
0.0071130150395793));
#3002=CARTESIAN_POINT('Ctrl Pts',(0.0174563237678014,-0.0324231914872456,
0.00891587690449406));
#3003=CARTESIAN_POINT('Ctrl Pts',(0.0169128684112825,-0.0324579209903441,
0.00997923110237473));
#3004=CARTESIAN_POINT('Ctrl Pts',(0.0162731853937922,-0.0324930189139354,
0.0109939398001674));
#3005=CARTESIAN_POINT('Ctrl Pts',(0.0155451996232666,-0.0325282639241093,
0.0119408775783357));
#3006=CARTESIAN_POINT('Ctrl Pts',(0.014606654143126,-0.032573703060883,
0.0131617038742023));
#3007=CARTESIAN_POINT('Ctrl Pts',(0.0135213089789934,-0.0326193869728485,
0.0142698393217303));
#3008=CARTESIAN_POINT('Ctrl Pts',(0.0123239213994889,-0.0326648424436272,
0.0152374927153276));
#3009=CARTESIAN_POINT('Ctrl Pts',(0.0110179224836358,-0.0327144210400421,
0.0162929189654334));
#3010=CARTESIAN_POINT('Ctrl Pts',(0.00957613894823044,-0.032763393845749,
0.0171826314976301));
#3011=CARTESIAN_POINT('Ctrl Pts',(0.00804439000386386,-0.032812764043229,
0.0178715244329087));
#3012=CARTESIAN_POINT('Ctrl Pts',(0.00708247652176502,-0.0328437677261396,
0.0183041380179248));
#3013=CARTESIAN_POINT('Ctrl Pts',(0.00608509469299386,-0.0328749278519245,
0.0186575976065334));
#3014=CARTESIAN_POINT('Ctrl Pts',(0.00506629463623564,-0.0329064934000168,
0.0189297738391638));
#3015=CARTESIAN_POINT('Ctrl Pts',(0.00297528866757819,-0.0329712791732677,
0.0194883938776902));
#3016=CARTESIAN_POINT('Ctrl Pts',(0.000789857423325368,-0.0330334644846941,
0.0197007259794487));
#3017=CARTESIAN_POINT('Ctrl Pts',(-0.00136935423115543,-0.0330973199966438,
0.0195496203569685));
#3018=CARTESIAN_POINT('Ctrl Pts',(-0.00193742776220512,-0.0331141199366011,
0.0195098655212877));
#3019=CARTESIAN_POINT('Ctrl Pts',(-0.00250371717674878,-0.0331310353699591,
0.0194449692806544));
#3020=CARTESIAN_POINT('Ctrl Pts',(-0.00306616945536171,-0.0331481443564145,
0.0193557014035805));
#3021=CARTESIAN_POINT('Ctrl Pts',(-0.00568314549221975,-0.0332277489900362,
0.0189403561306631));
#3022=CARTESIAN_POINT('Ctrl Pts',(-0.00821598703741779,-0.033303995278002,
0.0179895006597773));
#3023=CARTESIAN_POINT('Ctrl Pts',(-0.0104576752315933,-0.0333823086002074,
0.0165764532948398));
#3024=CARTESIAN_POINT('Ctrl Pts',(-0.0105290483165702,-0.0333848020171844,
0.0165314632958221));
#3025=CARTESIAN_POINT('Ctrl Pts',(-0.0106001268885149,-0.0333872975296034,
0.0164860043303933));
#3026=CARTESIAN_POINT('Ctrl Pts',(-0.0106709062298977,-0.0333897953128202,
0.0164400815975451));
#3027=CARTESIAN_POINT('Ctrl Pts',(-0.0129647254471775,-0.0334707435532434,
0.0149518161650187));
#3028=CARTESIAN_POINT('Ctrl Pts',(-0.0149417871031722,-0.0335522556801186,
0.0129760783852032));
#3029=CARTESIAN_POINT('Ctrl Pts',(-0.0164339971482394,-0.0336314462692337,
0.0106848751314414));
#3030=CARTESIAN_POINT('Ctrl Pts',(-0.0166526961920474,-0.0336430524812246,
0.0103490752469519));
#3031=CARTESIAN_POINT('Ctrl Pts',(-0.0168610877243502,-0.0336547504368508,
0.0100066035588922));
#3032=CARTESIAN_POINT('Ctrl Pts',(-0.0170586280190008,-0.0336665125635775,
0.00965798576809487));
#3033=CARTESIAN_POINT('Ctrl Pts',(-0.0182089290630712,-0.0337350048510779,
0.00762794217903947));
#3034=CARTESIAN_POINT('Ctrl Pts',(-0.0189914368335542,-0.0338056741802916,
0.00538885658541342));
#3035=CARTESIAN_POINT('Ctrl Pts',(-0.0193606594092012,-0.0338730972256552,
0.00308498511433857));
#3036=CARTESIAN_POINT('Ctrl Pts',(-0.0195008361980195,-0.0338986946474133,
0.00221031133768885));
#3037=CARTESIAN_POINT('Ctrl Pts',(-0.0195823919449079,-0.0339246830549748,
0.00132615662025288));
#3038=CARTESIAN_POINT('Ctrl Pts',(-0.0196028336883098,-0.0339508401528871,
0.000440499910406495));
#3039=CARTESIAN_POINT('Ctrl Pts',(-0.01964548148061,-0.0340054119404792,
-0.00140725361375527));
#3040=CARTESIAN_POINT('Ctrl Pts',(-0.0194219538522748,-0.0340607191866596,
-0.00326165794074625));
#3041=CARTESIAN_POINT('Ctrl Pts',(-0.0189474778271267,-0.0341147481820847,
-0.00504764779244621));
#3042=CARTESIAN_POINT('Ctrl Pts',(-0.0185955088909155,-0.0341548271893188,
-0.00637250492930681));
#3043=CARTESIAN_POINT('Ctrl Pts',(-0.0181058761764393,-0.0341950696170235,
-0.00766162268694743));
#3044=CARTESIAN_POINT('Ctrl Pts',(-0.0174854022573161,-0.0342354657519155,
-0.00888432789540662));
#3045=CARTESIAN_POINT('Ctrl Pts',(-0.0168685213825514,-0.0342756279606101,
-0.0100999526546868));
#3046=CARTESIAN_POINT('Ctrl Pts',(-0.0161223236250297,-0.0343159420860507,
-0.0112499083496145));
#3047=CARTESIAN_POINT('Ctrl Pts',(-0.0152671671075753,-0.034356399138522,
-0.012311058065104));
#3048=CARTESIAN_POINT('Ctrl Pts',(-0.014102692222312,-0.0344114898974334,
-0.0137560358767336));
#3049=CARTESIAN_POINT('Ctrl Pts',(-0.0127327715306914,-0.0344653113825611,
-0.0150376719592225));
#3050=CARTESIAN_POINT('Ctrl Pts',(-0.0112097505229016,-0.0345198860871102,
-0.0160987414463614));
#3051=CARTESIAN_POINT('Ctrl Pts',(-0.0104893322654511,-0.0345457009730186,
-0.0166006477411851));
#3052=CARTESIAN_POINT('Ctrl Pts',(-0.00973465958689344,-0.0345716840998359,
-0.0170532514925107));
#3053=CARTESIAN_POINT('Ctrl Pts',(-0.00895347103470857,-0.0345980500949673,
-0.0174539213551573));
#3054=CARTESIAN_POINT('Ctrl Pts',(-0.00687026163341065,-0.0346683607629602,
-0.0185223948016097));
#3055=CARTESIAN_POINT('Ctrl Pts',(-0.00459334721892614,-0.0347354782792963,
-0.0192168787014491));
#3056=CARTESIAN_POINT('Ctrl Pts',(-0.00226804558068684,-0.0348046755483892,
-0.0194877423329652));
#3057=CARTESIAN_POINT('Ctrl Pts',(-0.00187795951341227,-0.0348162838877645,
-0.0195331816544916));
#3058=CARTESIAN_POINT('Ctrl Pts',(-0.00148649525150966,-0.0348279507295192,
-0.0195667068008799));
#3059=CARTESIAN_POINT('Ctrl Pts',(-0.00109435154450353,-0.0348397010514206,
-0.0195884401352428));
#3060=CARTESIAN_POINT('Ctrl Pts',(0.00163535938375057,-0.0349214949997403,
-0.0197397257972535));
#3061=CARTESIAN_POINT('Ctrl Pts',(0.00439733057101749,-0.0350008016890601,
-0.0193127097639766));
#3062=CARTESIAN_POINT('Ctrl Pts',(0.00695423332228269,-0.0350813520078818,
-0.0183435440230617));
#3063=CARTESIAN_POINT('',(0.00180712272234017,-0.0358247758232343,-0.0199290626347973));
#3064=CARTESIAN_POINT('Ctrl Pts',(0.00721805697169341,-0.0351037765638632,
-0.0182575674580453));
#3065=CARTESIAN_POINT('Ctrl Pts',(0.00680804327160961,-0.0351641549891298,
-0.0185028852235208));
#3066=CARTESIAN_POINT('Ctrl Pts',(0.006210882141902,-0.0352459461793871,
-0.018822768300077));
#3067=CARTESIAN_POINT('Ctrl Pts',(0.00539061472782268,-0.0353562974968321,
-0.0191304408251177));
#3068=CARTESIAN_POINT('Ctrl Pts',(0.00534267685642367,-0.0353627466220486,
-0.0191484217490033));
#3069=CARTESIAN_POINT('Ctrl Pts',(0.00529397915278624,-0.0353692940413668,
-0.0191663464564759));
#3070=CARTESIAN_POINT('Ctrl Pts',(0.00524451606977906,-0.0353759412772397,
-0.0191841924348347));
#3071=CARTESIAN_POINT('Ctrl Pts',(0.00450386269094302,-0.0354754760698538,
-0.0194514156519586));
#3072=CARTESIAN_POINT('Ctrl Pts',(0.00359295750489836,-0.0355967302272461,
-0.0196995410847517));
#3073=CARTESIAN_POINT('Ctrl Pts',(0.00250978169176998,-0.0357353549161828,
-0.0198489130157483));
#3074=CARTESIAN_POINT('Ctrl Pts',(0.00228284433591305,-0.0357643983272177,
-0.0198802080932868));
#3075=CARTESIAN_POINT('Ctrl Pts',(0.0020485220218197,-0.0357942114026665,
-0.0199071647489551));
#3076=CARTESIAN_POINT('Ctrl Pts',(0.00180712272234016,-0.0358247758232343,
-0.0199290626347973));
#3077=CARTESIAN_POINT('',(0.0199744175537928,-0.01493516102866,0.00100625587819015));
#3078=CARTESIAN_POINT('Ctrl Pts',(0.00180692961563366,-0.0358247755277321,
-0.0199269448809209));
#3079=CARTESIAN_POINT('Ctrl Pts',(0.000436534542472587,-0.0357850373390372,
-0.0200521377998058));
#3080=CARTESIAN_POINT('Ctrl Pts',(-0.000946827178119775,-0.0357452972393944,
-0.020037226528675));
#3081=CARTESIAN_POINT('Ctrl Pts',(-0.00231351519756796,-0.035705556978552,
-0.019878161873277));
#3082=CARTESIAN_POINT('Ctrl Pts',(-0.00468871274047706,-0.0356364914942832,
-0.0196017198665509));
#3083=CARTESIAN_POINT('Ctrl Pts',(-0.00701340294630244,-0.035567425523107,
-0.0188897212755718));
#3084=CARTESIAN_POINT('Ctrl Pts',(-0.00913997938627744,-0.0354983682497808,
-0.0177995962297206));
#3085=CARTESIAN_POINT('Ctrl Pts',(-0.00993438247425718,-0.0354725712409611,
-0.0173923695312444));
#3086=CARTESIAN_POINT('Ctrl Pts',(-0.0107018699048259,-0.0354467738047038,
-0.0169320398251045));
#3087=CARTESIAN_POINT('Ctrl Pts',(-0.0114346243632375,-0.0354209760487633,
-0.0164214651912962));
#3088=CARTESIAN_POINT('Ctrl Pts',(-0.0137920893750296,-0.0353379778406809,
-0.014778811473814));
#3089=CARTESIAN_POINT('Ctrl Pts',(-0.0157894590107076,-0.0352549763236751,
-0.0126155368571002));
#3090=CARTESIAN_POINT('Ctrl Pts',(-0.0172462710191922,-0.0351719750864768,
-0.0101398231148519));
#3091=CARTESIAN_POINT('Ctrl Pts',(-0.0174539549564314,-0.035160142383536,
-0.00978688397481677));
#3092=CARTESIAN_POINT('Ctrl Pts',(-0.017650726494348,-0.0351483096778928,
-0.00942750429437586));
#3093=CARTESIAN_POINT('Ctrl Pts',(-0.0178360624607817,-0.0351364769698858,
-0.0090622777087993));
#3094=CARTESIAN_POINT('Ctrl Pts',(-0.0193215138870527,-0.0350416388587305,
-0.00613501883457074));
#3095=CARTESIAN_POINT('Ctrl Pts',(-0.0200715899719453,-0.0349468005957228,
-0.00283191086696608));
#3096=CARTESIAN_POINT('Ctrl Pts',(-0.0199960665133845,-0.0348519623553194,
0.000449553773098157));
#3097=CARTESIAN_POINT('Ctrl Pts',(-0.0199943709747236,-0.0348498331903393,
0.000523224262609361));
#3098=CARTESIAN_POINT('Ctrl Pts',(-0.0199922597275011,-0.0348477040253706,
0.000596883812539173));
#3099=CARTESIAN_POINT('Ctrl Pts',(-0.0199897340319976,-0.0348455748604154,
0.000670527981674134));
#3100=CARTESIAN_POINT('Ctrl Pts',(-0.0198797597290698,-0.0347528663643013,
0.00387715607836119));
#3101=CARTESIAN_POINT('Ctrl Pts',(-0.018982969794542,-0.0346601580921577,
0.00706011588834261));
#3102=CARTESIAN_POINT('Ctrl Pts',(-0.0174006350955189,-0.0345674495696282,
0.00985183201268364));
#3103=CARTESIAN_POINT('Ctrl Pts',(-0.0171259855330659,-0.0345513579329068,
0.0103363967590148));
#3104=CARTESIAN_POINT('Ctrl Pts',(-0.0168307061327868,-0.0345352662886416,
0.0108091830139965));
#3105=CARTESIAN_POINT('Ctrl Pts',(-0.0165161866738983,-0.0345191746343538,
0.0112687572659132));
#3106=CARTESIAN_POINT('Ctrl Pts',(-0.0149770370274335,-0.0344404276337844,
0.0135177549904481));
#3107=CARTESIAN_POINT('Ctrl Pts',(-0.0129733489815954,-0.0343616803578277,
0.0154546879317912));
#3108=CARTESIAN_POINT('Ctrl Pts',(-0.0106671538796972,-0.0342829334222655,
0.0169087055870644));
#3109=CARTESIAN_POINT('Ctrl Pts',(-0.00978700961061706,-0.034252880169622,
0.0174636219102222));
#3110=CARTESIAN_POINT('Ctrl Pts',(-0.00886286994325764,-0.0342228269665517,
0.0179482590828744));
#3111=CARTESIAN_POINT('Ctrl Pts',(-0.00790723515443797,-0.0341927738472956,
0.0183586746598976));
#3112=CARTESIAN_POINT('Ctrl Pts',(-0.00584699181024155,-0.0341279826324463,
0.019243485437832));
#3113=CARTESIAN_POINT('Ctrl Pts',(-0.00363509494224828,-0.0340631859229864,
0.0197852082876582));
#3114=CARTESIAN_POINT('Ctrl Pts',(-0.00139682457561656,-0.033998391797524,
0.0199419339404985));
#3115=CARTESIAN_POINT('Ctrl Pts',(0.000123488020908599,-0.0339543813300712,
0.02004838756101));
#3116=CARTESIAN_POINT('Ctrl Pts',(0.00165588816846484,-0.0339103720547644,
0.0199773136756373));
#3117=CARTESIAN_POINT('Ctrl Pts',(0.00315967606741425,-0.0338663665032322,
0.0197364271629377));
#3118=CARTESIAN_POINT('Ctrl Pts',(0.00489692290934912,-0.0338155292106324,
0.0194581436804436));
#3119=CARTESIAN_POINT('Ctrl Pts',(0.00659996788525748,-0.0337646878863776,
0.0189525417236204));
#3120=CARTESIAN_POINT('Ctrl Pts',(0.00820573951163154,-0.0337138460803018,
0.0182302114164129));
#3121=CARTESIAN_POINT('Ctrl Pts',(0.0100363391725407,-0.0336558857879204,
0.0174067458664428));
#3122=CARTESIAN_POINT('Ctrl Pts',(0.0117403696891789,-0.033597924869358,
0.0163016124606539));
#3123=CARTESIAN_POINT('Ctrl Pts',(0.0132440220758492,-0.0335399685840186,
0.0149741985026368));
#3124=CARTESIAN_POINT('Ctrl Pts',(0.0142010326960332,-0.033503081879972,
0.0141293561265236));
#3125=CARTESIAN_POINT('Ctrl Pts',(0.0150784352220273,-0.0334661945031024,
0.0131931950306515));
#3126=CARTESIAN_POINT('Ctrl Pts',(0.0158569788191433,-0.0334293067041871,
0.0121805895055342));
#3127=CARTESIAN_POINT('Ctrl Pts',(0.0173746913698061,-0.0333573966973648,
0.0102065907210938));
#3128=CARTESIAN_POINT('Ctrl Pts',(0.0185162899704869,-0.0332854850866996,
0.00794197067372057));
#3129=CARTESIAN_POINT('Ctrl Pts',(0.0192109202135077,-0.033213573730107,
0.00555222230531486));
#3130=CARTESIAN_POINT('Ctrl Pts',(0.0194324080470881,-0.0331906442784433,
0.00479023390322829));
#3131=CARTESIAN_POINT('Ctrl Pts',(0.0196086686768281,-0.0331677147991191,
0.00401497167979346));
#3132=CARTESIAN_POINT('Ctrl Pts',(0.0197373462104382,-0.0331447853032323,
0.00323173142861517));
#3133=CARTESIAN_POINT('Ctrl Pts',(0.0202192413276913,-0.0330589147413795,
0.000298510359719308));
#3134=CARTESIAN_POINT('Ctrl Pts',(0.0200330561510017,-0.0329730439472628,
-0.0027465695400026));
#3135=CARTESIAN_POINT('Ctrl Pts',(0.0192045974782202,-0.0328871735040455,
-0.00560058665598467));
#3136=CARTESIAN_POINT('Ctrl Pts',(0.0191180877784433,-0.0328782067003817,
-0.00589861016877235));
#3137=CARTESIAN_POINT('Ctrl Pts',(0.0190245661343892,-0.0328692398951768,
-0.00619461026936236));
#3138=CARTESIAN_POINT('Ctrl Pts',(0.0189240588636622,-0.0328602730885297,
-0.00648824303629103));
#3139=CARTESIAN_POINT('Ctrl Pts',(0.0178610386547056,-0.0327654352065864,
-0.00959386477886817));
#3140=CARTESIAN_POINT('Ctrl Pts',(0.016015837123796,-0.0326705971633108,
-0.0124342962749411));
#3141=CARTESIAN_POINT('Ctrl Pts',(0.0136105216281596,-0.0325757590758997,
-0.0146678308205992));
#3142=CARTESIAN_POINT('Ctrl Pts',(0.0134838300141252,-0.0325707638100446,
-0.0147854744715482));
#3143=CARTESIAN_POINT('Ctrl Pts',(0.0133555862517277,-0.0325657685440671,
-0.0149014359276149));
#3144=CARTESIAN_POINT('Ctrl Pts',(0.0132258428167767,-0.0325607732779843,
-0.015015686852954));
#3145=CARTESIAN_POINT('Ctrl Pts',(0.0108923433570965,-0.0324709309618047,
-0.0170705459111215));
#3146=CARTESIAN_POINT('Ctrl Pts',(0.00806904336259873,-0.0323810889530172,
-0.0185751121321112));
#3147=CARTESIAN_POINT('Ctrl Pts',(0.0050603450180907,-0.0322912466741577,
-0.019361849591098));
#3148=CARTESIAN_POINT('Ctrl Pts',(0.00442547151023488,-0.0322722888139132,
-0.0195278611725715));
#3149=CARTESIAN_POINT('Ctrl Pts',(0.00378235788823501,-0.0322533309416426,
-0.0196619425583701));
#3150=CARTESIAN_POINT('Ctrl Pts',(0.00313427324922408,-0.0322343730519231,
-0.0197640911051723));
#3151=CARTESIAN_POINT('Ctrl Pts',(0.000540222332729023,-0.032158491402766,
-0.0201729551878871));
#3152=CARTESIAN_POINT('Ctrl Pts',(-0.00213926217741899,-0.0320826063329354,
-0.0200705112176307));
#3153=CARTESIAN_POINT('Ctrl Pts',(-0.00469315899657376,-0.0320067239358677,
-0.0194540170610119));
#3154=CARTESIAN_POINT('Ctrl Pts',(-0.00580107981421899,-0.0319738049523075,
-0.0191865721490046));
#3155=CARTESIAN_POINT('Ctrl Pts',(-0.00688535712381838,-0.031940886471744,
-0.0188224851645514));
#3156=CARTESIAN_POINT('Ctrl Pts',(-0.00793080316941057,-0.0319079689916736,
-0.0183699374461858));
#3157=CARTESIAN_POINT('Ctrl Pts',(-0.00989752816061318,-0.0318460436240519,
-0.017518590873903));
#3158=CARTESIAN_POINT('Ctrl Pts',(-0.011731643424865,-0.0317841111690558,
-0.0163517921213719));
#3159=CARTESIAN_POINT('Ctrl Pts',(-0.0133305149021973,-0.0317221807133515,
-0.0149224151238652));
#3160=CARTESIAN_POINT('Ctrl Pts',(-0.0145406938304209,-0.0316753058184203,
-0.0138405258367062));
#3161=CARTESIAN_POINT('Ctrl Pts',(-0.0156160960045737,-0.0316284320688575,
-0.0126083287219752));
#3162=CARTESIAN_POINT('Ctrl Pts',(-0.0165290891762204,-0.031581563404823,
-0.0112676028669932));
#3163=CARTESIAN_POINT('Ctrl Pts',(-0.0174635969257349,-0.0315335902861734,
-0.00989528296322519));
#3164=CARTESIAN_POINT('Ctrl Pts',(-0.0182299867768842,-0.0314856135056777,
-0.00840625742157147));
#3165=CARTESIAN_POINT('Ctrl Pts',(-0.0187976781959147,-0.0314376359256896,
-0.006844701345148));
#3166=CARTESIAN_POINT('Ctrl Pts',(-0.0195173671907065,-0.0313768125009263,
-0.00486504358517796));
#3167=CARTESIAN_POINT('Ctrl Pts',(-0.0199175456644179,-0.0313159877912468,
-0.00276891205990747));
#3168=CARTESIAN_POINT('Ctrl Pts',(-0.0199878769732173,-0.0312551676286931,
-0.000665234523693359));
#3169=CARTESIAN_POINT('Ctrl Pts',(-0.0200272195069658,-0.0312211455219144,
0.000511538749509843));
#3170=CARTESIAN_POINT('Ctrl Pts',(-0.0199634813605372,-0.031187122896413,
0.00169231841503577));
#3171=CARTESIAN_POINT('Ctrl Pts',(-0.0197945058285038,-0.0311530999338325,
0.00285816774367789));
#3172=CARTESIAN_POINT('Ctrl Pts',(-0.0194231349988033,-0.0310783249904409,
0.00542044659715071));
#3173=CARTESIAN_POINT('Ctrl Pts',(-0.0185429931251859,-0.0310035484189212,
0.00791037242275725));
#3174=CARTESIAN_POINT('Ctrl Pts',(-0.017231671718026,-0.0309287721476779,
0.0101413518025369));
#3175=CARTESIAN_POINT('Ctrl Pts',(-0.0168798299014369,-0.0309087088596325,
0.0107399478701894));
#3176=CARTESIAN_POINT('Ctrl Pts',(-0.0164967725807889,-0.0308886455509958,
0.0113202829208598));
#3177=CARTESIAN_POINT('Ctrl Pts',(-0.016083942829922,-0.0308685822286919,
0.0118787584258278));
#3178=CARTESIAN_POINT('Ctrl Pts',(-0.0142580662473455,-0.0307798455272155,
0.0143488016926274));
#3179=CARTESIAN_POINT('Ctrl Pts',(-0.011849269030983,-0.0306911085584085,
0.0163906692871389));
#3180=CARTESIAN_POINT('Ctrl Pts',(-0.00911658795132423,-0.0306023719216163,
0.0177919750330755));
#3181=CARTESIAN_POINT('Ctrl Pts',(-0.00892871507315337,-0.0305962712436128,
0.0178883153435662));
#3182=CARTESIAN_POINT('Ctrl Pts',(-0.00873928995694086,-0.0305901705652845,
0.0179816432464377));
#3183=CARTESIAN_POINT('Ctrl Pts',(-0.00854839604251753,-0.0305840698866169,
0.0180718891876291));
#3184=CARTESIAN_POINT('Ctrl Pts',(-0.0055808604896461,-0.0304892319715499,
0.0194748047273774));
#3185=CARTESIAN_POINT('Ctrl Pts',(-0.00225810943957316,-0.0303943939744628,
0.0201321378554009));
#3186=CARTESIAN_POINT('Ctrl Pts',(0.00102011045956975,-0.0302995558405645,
0.0199647751570498));
#3187=CARTESIAN_POINT('Ctrl Pts',(0.0012918506726096,-0.0302916944598449,
0.0199509020256846));
#3188=CARTESIAN_POINT('Ctrl Pts',(0.0015632844643872,-0.0302838330781853,
0.019931367946773));
#3189=CARTESIAN_POINT('Ctrl Pts',(0.00183419009047553,-0.0302759716955545,
0.0199062425709095));
#3190=CARTESIAN_POINT('Ctrl Pts',(0.00483141407243159,-0.030188995559649,
0.019628262448528));
#3191=CARTESIAN_POINT('Ctrl Pts',(0.00776938051324901,-0.0301020197789522,
0.0186645780812831));
#3192=CARTESIAN_POINT('Ctrl Pts',(0.0103460956319837,-0.0300150437444453,
0.017107270203589));
#3193=CARTESIAN_POINT('Ctrl Pts',(0.010992646348949,-0.0299932196719817,
0.0167165096893444));
#3194=CARTESIAN_POINT('Ctrl Pts',(0.0116164682767415,-0.0299713955835364,
0.0162884184900176));
#3195=CARTESIAN_POINT('Ctrl Pts',(0.0122140785970898,-0.0299495714694927,
0.0158265766424134));
#3196=CARTESIAN_POINT('Ctrl Pts',(0.014213494609141,-0.0298765548538452,
0.0142813992020422));
#3197=CARTESIAN_POINT('Ctrl Pts',(0.0159237663130008,-0.029803532391245,
0.0123544441279585));
#3198=CARTESIAN_POINT('Ctrl Pts',(0.0172117522832574,-0.0297305140139105,
0.0101789159459178));
#3199=CARTESIAN_POINT('Ctrl Pts',(0.0178429634311516,-0.0296947294519362,
0.00911274156764532));
#3200=CARTESIAN_POINT('Ctrl Pts',(0.0183728212159053,-0.0296589458711312,
0.00798695438073268));
#3201=CARTESIAN_POINT('Ctrl Pts',(0.0187952542460064,-0.0296231644405699,
0.00682290104313676));
#3202=CARTESIAN_POINT('Ctrl Pts',(0.0194925131329094,-0.0295641043797621,
0.00490153960444036));
#3203=CARTESIAN_POINT('Ctrl Pts',(0.0198986431625637,-0.0295050363850574,
0.00287106560137537));
#3204=CARTESIAN_POINT('Ctrl Pts',(0.0199843625410162,-0.029445969640629,
0.000827340338126776));
#3205=CARTESIAN_POINT('Ctrl Pts',(0.0200565452043923,-0.029396230655037,
-0.000893641957516795));
#3206=CARTESIAN_POINT('Ctrl Pts',(0.0199015807452139,-0.0293464925560108,
-0.00262391866693606));
#3207=CARTESIAN_POINT('Ctrl Pts',(0.0195322214478241,-0.0292967608276108,
-0.00430499112566704));
#3208=CARTESIAN_POINT('Ctrl Pts',(0.0191971949119355,-0.0292516517730742,
-0.00582980419090311));
#3209=CARTESIAN_POINT('Ctrl Pts',(0.0186851171052079,-0.0292065396045922,
-0.00731726389541657));
#3210=CARTESIAN_POINT('Ctrl Pts',(0.0180045735463528,-0.029161426462917,
-0.00872356378323616));
#3211=CARTESIAN_POINT('Ctrl Pts',(0.0170438449566015,-0.0290977398929439,
-0.010708848178941));
#3212=CARTESIAN_POINT('Ctrl Pts',(0.0157472743099987,-0.0290340513834965,
-0.012532164241827));
#3213=CARTESIAN_POINT('Ctrl Pts',(0.0141960976386363,-0.0289703669574079,
-0.0140978426653923));
#3214=CARTESIAN_POINT('Ctrl Pts',(0.0134371928828656,-0.0289392096980709,
-0.0148638423246108));
#3215=CARTESIAN_POINT('Ctrl Pts',(0.0126164727979476,-0.0289080520731056,
-0.0155691639239713));
#3216=CARTESIAN_POINT('Ctrl Pts',(0.0117431977854147,-0.028876894202983,
-0.0162025013806643));
#3217=CARTESIAN_POINT('Ctrl Pts',(0.00956713941053492,-0.028799253891225,
-0.0177806746445078));
#3218=CARTESIAN_POINT('Ctrl Pts',(0.00706456631212946,-0.0287216120572662,
-0.0189113378053243));
#3219=CARTESIAN_POINT('Ctrl Pts',(0.00444536269723475,-0.0286439705652473,
-0.0195111347128533));
#3220=CARTESIAN_POINT('Ctrl Pts',(0.00386522803970351,-0.0286267735363006,
-0.0196439853898907));
#3221=CARTESIAN_POINT('Ctrl Pts',(0.0032791050665333,-0.0286095764934088,
-0.0197508859305454));
#3222=CARTESIAN_POINT('Ctrl Pts',(0.00268924944073123,-0.0285923794403451,
-0.0198309105881168));
#3223=CARTESIAN_POINT('Ctrl Pts',(-0.000452713692829413,-0.0285007765050361,
-0.0202571751058508));
#3224=CARTESIAN_POINT('Ctrl Pts',(-0.0037005531653008,-0.0284091732811281,
-0.0199200577372789));
#3225=CARTESIAN_POINT('Ctrl Pts',(-0.00668859220272216,-0.0283175703391861,
-0.0188608319560099));
#3226=CARTESIAN_POINT('Ctrl Pts',(-0.00679410292508258,-0.028314335745376,
-0.0188234296075382));
#3227=CARTESIAN_POINT('Ctrl Pts',(-0.00689929663297839,-0.0283111011516017,
-0.0187851255564483));
#3228=CARTESIAN_POINT('Ctrl Pts',(-0.00700415721830979,-0.0283078665578536,
-0.0187459214914056));
#3229=CARTESIAN_POINT('Ctrl Pts',(-0.0100786558027154,-0.0282130286941483,
-0.0175964634553293));
#3230=CARTESIAN_POINT('Ctrl Pts',(-0.0128664007106739,-0.0281181908530048,
-0.0156725403005195));
#3231=CARTESIAN_POINT('Ctrl Pts',(-0.0150318387079644,-0.0280233527970826,
-0.0132055547264769));
#3232=CARTESIAN_POINT('Ctrl Pts',(-0.0152767811255895,-0.0280126252386258,
-0.0129265029080881));
#3233=CARTESIAN_POINT('Ctrl Pts',(-0.0155137682087921,-0.028001897677421,
-0.0126405108632706));
#3234=CARTESIAN_POINT('Ctrl Pts',(-0.0157425340988174,-0.0279911701131249,
-0.0123481061226719));
#3235=CARTESIAN_POINT('Ctrl Pts',(-0.0175361861273641,-0.027907060032471,
-0.0100554900509597));
#3236=CARTESIAN_POINT('Ctrl Pts',(-0.0188272584049916,-0.0278229503309852,
-0.00736383700396555));
#3237=CARTESIAN_POINT('Ctrl Pts',(-0.0194847366927106,-0.0277388404044991,
-0.00452736173965437));
#3238=CARTESIAN_POINT('Ctrl Pts',(-0.0196777369354412,-0.0277141502565032,
-0.00369472524847756));
#3239=CARTESIAN_POINT('Ctrl Pts',(-0.0198161954021621,-0.0276894600891165,
-0.00284963582191998));
#3240=CARTESIAN_POINT('Ctrl Pts',(-0.0199003171597129,-0.0276647698870637,
-0.00199933444389304));
#3241=CARTESIAN_POINT('Ctrl Pts',(-0.0201393310344173,-0.0275946179901976,
0.00041661397356753));
#3242=CARTESIAN_POINT('Ctrl Pts',(-0.0199397801339946,-0.0275244585211621,
0.00288044745566314));
#3243=CARTESIAN_POINT('Ctrl Pts',(-0.0193039100567761,-0.0274543037975302,
0.00522490136721746));
#3244=CARTESIAN_POINT('Ctrl Pts',(-0.0189535934972455,-0.0274156538243704,
0.0065165190383404));
#3245=CARTESIAN_POINT('Ctrl Pts',(-0.0184709644797201,-0.0273770052915184,
0.00777188201566655));
#3246=CARTESIAN_POINT('Ctrl Pts',(-0.0178699931492424,-0.0273383602586798,
0.0089667236233479));
#3247=CARTESIAN_POINT('Ctrl Pts',(-0.0169960979227406,-0.0272821650493362,
0.0107041881652062));
#3248=CARTESIAN_POINT('Ctrl Pts',(-0.015869692435609,-0.0272259616332357,
0.0123178712567756));
#3249=CARTESIAN_POINT('Ctrl Pts',(-0.0145323610771792,-0.0271697587013276,
0.013732054494123));
#3250=CARTESIAN_POINT('Ctrl Pts',(-0.0132806935595032,-0.027117155893636,
0.0150556510815149));
#3251=CARTESIAN_POINT('Ctrl Pts',(-0.0118443534732722,-0.0270645535100904,
0.0162044235856623));
#3252=CARTESIAN_POINT('Ctrl Pts',(-0.0102834584608705,-0.0270119586762214,
0.0171409078082913));
#3253=CARTESIAN_POINT('Ctrl Pts',(-0.00902972287252717,-0.0269697136728992,
0.0178931067637004));
#3254=CARTESIAN_POINT('Ctrl Pts',(-0.00769327966636864,-0.0269274662019162,
0.0185098154226158));
#3255=CARTESIAN_POINT('Ctrl Pts',(-0.00630480908159705,-0.0268852177120939,
0.0189710164295181));
#3256=CARTESIAN_POINT('Ctrl Pts',(-0.00411769305380246,-0.0268186679772606,
0.019697499313127));
#3257=CARTESIAN_POINT('Ctrl Pts',(-0.00180155592385362,-0.0267521157144615,
0.0200378280280564));
#3258=CARTESIAN_POINT('Ctrl Pts',(0.000500877774167215,-0.0266855665863654,
0.0199822490984476));
#3259=CARTESIAN_POINT('Ctrl Pts',(0.00147971501576058,-0.0266572744513814,
0.0199586207411161));
#3260=CARTESIAN_POINT('Ctrl Pts',(0.00245710262359539,-0.0266289820935527,
0.0198634835306544));
#3261=CARTESIAN_POINT('Ctrl Pts',(0.00342215650356385,-0.0266006895828768,
0.0196959126362693));
#3262=CARTESIAN_POINT('Ctrl Pts',(0.00616821144030373,-0.0265201834160947,
0.0192190906770693));
#3263=CARTESIAN_POINT('Ctrl Pts',(0.00881413780606802,-0.0264396760117711,
0.0181552073291667));
#3264=CARTESIAN_POINT('Ctrl Pts',(0.0111305181709516,-0.0263591689828172,
0.0166069055795703));
#3265=CARTESIAN_POINT('Ctrl Pts',(0.0115428481431246,-0.0263448382357984,
0.0163312983317258));
#3266=CARTESIAN_POINT('Ctrl Pts',(0.0119448967426498,-0.0263305074805279,
0.0160402609808796));
#3267=CARTESIAN_POINT('Ctrl Pts',(0.0123353715645586,-0.02631617671867,
0.0157343559625915));
#3268=CARTESIAN_POINT('Ctrl Pts',(0.0149094036952403,-0.0262217075252426,
0.0137178127648482));
#3269=CARTESIAN_POINT('Ctrl Pts',(0.0169798503249564,-0.0261272380455668,
0.011054600713673));
#3270=CARTESIAN_POINT('Ctrl Pts',(0.0182997783392774,-0.0260327687567555,
0.00806345837558062));
#3271=CARTESIAN_POINT('Ctrl Pts',(0.0183049267796517,-0.0260324002749176,
0.00805179128630634));
#3272=CARTESIAN_POINT('Ctrl Pts',(0.0183100638496504,-0.0260320317930821,
0.00804011913228646));
#3273=CARTESIAN_POINT('Ctrl Pts',(0.0183151895344453,-0.0260316633112489,
0.00802844193234398));
#3274=CARTESIAN_POINT('Ctrl Pts',(0.019634409662785,-0.025936825514803,
0.0050230294219865));
#3275=CARTESIAN_POINT('Ctrl Pts',(0.0201986032624844,-0.0258419878755291,
0.00168308429384824));
#3276=CARTESIAN_POINT('Ctrl Pts',(0.0199395533282129,-0.0257471499576964,
-0.0015892904537758));
#3277=CARTESIAN_POINT('Ctrl Pts',(0.0199024218325486,-0.0257335561548463,
-0.00205834353072429));
#3278=CARTESIAN_POINT('Ctrl Pts',(0.0198483942863713,-0.0257199623462729,
-0.00252600686980953));
#3279=CARTESIAN_POINT('Ctrl Pts',(0.0197778638019248,-0.025706368530694,
-0.00299114377142728));
#3280=CARTESIAN_POINT('Ctrl Pts',(0.0193563343069029,-0.025625124310392,
-0.00577106120420086));
#3281=CARTESIAN_POINT('Ctrl Pts',(0.0183437875088185,-0.025543877287717,
-0.00846617454525956));
#3282=CARTESIAN_POINT('Ctrl Pts',(0.0168221739235002,-0.025462632837776,
-0.0108316537675614));
#3283=CARTESIAN_POINT('Ctrl Pts',(0.0163060792096539,-0.0254350766753256,
-0.0116339673996967));
#3284=CARTESIAN_POINT('Ctrl Pts',(0.0157314922231632,-0.0254075208088396,
-0.0123983835271748));
#3285=CARTESIAN_POINT('Ctrl Pts',(0.0151058445675422,-0.0253799654480576,
-0.0131180809591345));
#3286=CARTESIAN_POINT('Ctrl Pts',(0.0135781147794209,-0.0253126797400223,
-0.0148754650000734));
#3287=CARTESIAN_POINT('Ctrl Pts',(0.0117418771801061,-0.0252453842669549,
-0.0163702481670848));
#3288=CARTESIAN_POINT('Ctrl Pts',(0.00970439353150917,-0.0251780932115928,
-0.0175007268868343));
#3289=CARTESIAN_POINT('Ctrl Pts',(0.0084473733985236,-0.0251365781734632,
-0.0181981727346159));
#3290=CARTESIAN_POINT('Ctrl Pts',(0.00711386102992089,-0.0250950648168102,
-0.0187570191507078));
#3291=CARTESIAN_POINT('Ctrl Pts',(0.00573752496216994,-0.0250535564721093,
-0.0191687008461097));
#3292=CARTESIAN_POINT('Ctrl Pts',(0.0039691815502228,-0.0250002257416195,
-0.019697637514225));
#3293=CARTESIAN_POINT('Ctrl Pts',(0.00212590871729698,-0.0249468869892434,
-0.0199848128118867));
#3294=CARTESIAN_POINT('Ctrl Pts',(0.000278887426681442,-0.0248935480210311,
-0.0200105413538902));
#3295=CARTESIAN_POINT('Ctrl Pts',(-0.00164180208739619,-0.0248380816344455,
-0.0200372960757169));
#3296=CARTESIAN_POINT('Ctrl Pts',(-0.0035664196035013,-0.0247826150144649,
-0.0197813134983953));
#3297=CARTESIAN_POINT('Ctrl Pts',(-0.00541433456330614,-0.0247271569389169,
-0.0192624525908989));
#3298=CARTESIAN_POINT('Ctrl Pts',(-0.00672654231628673,-0.0246877760592323,
-0.018894008522668));
#3299=CARTESIAN_POINT('Ctrl Pts',(-0.008002360779536,-0.0246483933827856,
-0.0183924364171111));
#3300=CARTESIAN_POINT('Ctrl Pts',(-0.0092128701846992,-0.0246090097543793,
-0.0177642396270052));
#3301=CARTESIAN_POINT('Ctrl Pts',(-0.011346373687986,-0.0245395967379924,
-0.0166570528123237));
#3302=CARTESIAN_POINT('Ctrl Pts',(-0.0132766997364656,-0.0244701807645192,
-0.0151563020477327));
#3303=CARTESIAN_POINT('Ctrl Pts',(-0.0148830729777713,-0.0244007664591872,
-0.0133701437516244));
#3304=CARTESIAN_POINT('Ctrl Pts',(-0.0154714937256657,-0.0243753397299517,
-0.0127158670409394));
#3305=CARTESIAN_POINT('Ctrl Pts',(-0.0160170114823789,-0.0243499128986546,
-0.0120227602354679));
#3306=CARTESIAN_POINT('Ctrl Pts',(-0.0165136498623789,-0.0243244859977432,
-0.0112960134325751));
#3307=CARTESIAN_POINT('Ctrl Pts',(-0.0181420820040931,-0.024241113499008,
-0.00891307667138715));
#3308=CARTESIAN_POINT('Ctrl Pts',(-0.0192443568021339,-0.024157740251863,
-0.00616821726025468));
#3309=CARTESIAN_POINT('Ctrl Pts',(-0.0197245932822185,-0.0240743674003881,
-0.00332307914993766));
#3310=CARTESIAN_POINT('Ctrl Pts',(-0.0197906300088971,-0.0240629029023052,
-0.00293184771387362));
#3311=CARTESIAN_POINT('Ctrl Pts',(-0.0198449361678939,-0.024051438400173,
-0.00253861905284653));
#3312=CARTESIAN_POINT('Ctrl Pts',(-0.0198872573735689,-0.024039973894515,
-0.00214406793666873));
#3313=CARTESIAN_POINT('Ctrl Pts',(-0.0202373508848988,-0.0239451361180994,
0.00111977541228163));
#3314=CARTESIAN_POINT('Ctrl Pts',(-0.0197664546519055,-0.0238502981004208,
0.00447408150699057));
#3315=CARTESIAN_POINT('Ctrl Pts',(-0.0185314170496732,-0.0237554601382223,
0.00751517794524397));
#3316=CARTESIAN_POINT('Ctrl Pts',(-0.0184988910720368,-0.0237529624835501,
0.00759526832837231));
#3317=CARTESIAN_POINT('Ctrl Pts',(-0.0184658356719993,-0.0237504648289164,
0.00767514164028596));
#3318=CARTESIAN_POINT('Ctrl Pts',(-0.0184322552982923,-0.0237479671743266,
0.0077547918951863));
#3319=CARTESIAN_POINT('Ctrl Pts',(-0.017190765101201,-0.0236556271153384,
0.010699518226033));
#3320=CARTESIAN_POINT('Ctrl Pts',(-0.0152287416470283,-0.0235632873327808,
0.0133442188226572));
#3321=CARTESIAN_POINT('Ctrl Pts',(-0.0127685605015805,-0.0234709472439484,
0.0153846644842572));
#3322=CARTESIAN_POINT('Ctrl Pts',(-0.0123300207731029,-0.023454487156219,
0.0157483842404497));
#3323=CARTESIAN_POINT('Ctrl Pts',(-0.0118756723212917,-0.0234380270587575,
0.0160929211473004));
#3324=CARTESIAN_POINT('Ctrl Pts',(-0.0114074507902318,-0.0234215669482651,
0.0164173688001981));
#3325=CARTESIAN_POINT('Ctrl Pts',(-0.00917790585849801,-0.0233431883315426,
0.0179623012139075));
#3326=CARTESIAN_POINT('Ctrl Pts',(-0.00662873933095156,-0.0232648034356745,
0.0190544304868256));
#3327=CARTESIAN_POINT('Ctrl Pts',(-0.00396914934387999,-0.0231864237177346,
0.0195929535965951));
#3328=CARTESIAN_POINT('Ctrl Pts',(-0.00293686171886724,-0.0231560015800087,
0.0198019748159187));
#3329=CARTESIAN_POINT('Ctrl Pts',(-0.00188798004416754,-0.0231255802223382,
0.0199276734862296));
#3330=CARTESIAN_POINT('Ctrl Pts',(-0.000836078295328977,-0.0230951603146677,
0.0199708269035048));
#3331=CARTESIAN_POINT('Ctrl Pts',(0.0013915091915435,-0.0230307407947329,
0.0200622118759551));
#3332=CARTESIAN_POINT('Ctrl Pts',(0.00363820476742129,-0.022966309797173,
0.0197833067144313));
#3333=CARTESIAN_POINT('Ctrl Pts',(0.00577423349896347,-0.0229018824006736,
0.0191392744608836));
#3334=CARTESIAN_POINT('Ctrl Pts',(0.00724560286533222,-0.0228575026148757,
0.0186956431019836));
#3335=CARTESIAN_POINT('Ctrl Pts',(0.00866441845949938,-0.0228131245377455,
0.018078878195961));
#3336=CARTESIAN_POINT('Ctrl Pts',(0.00999446647486178,-0.0227687530977113,
0.0173111866903599));
#3337=CARTESIAN_POINT('Ctrl Pts',(0.0115072168599838,-0.0227182865640036,
0.0164380410540073));
#3338=CARTESIAN_POINT('Ctrl Pts',(0.0129085751617119,-0.0226678125408259,
0.0153676234855568));
#3339=CARTESIAN_POINT('Ctrl Pts',(0.0141445197366659,-0.0226173377239165,
0.0141315162506592));
#3340=CARTESIAN_POINT('Ctrl Pts',(0.0155728032642035,-0.0225590079646312,
0.012703044749872));
#3341=CARTESIAN_POINT('Ctrl Pts',(0.0167800364066599,-0.0225006771453561,
0.0110533489773389));
#3342=CARTESIAN_POINT('Ctrl Pts',(0.0177173624227054,-0.0224423555995236,
0.00926569865999568));
#3343=CARTESIAN_POINT('Ctrl Pts',(0.0183042461395268,-0.0224058389927049,
0.00814640521816258));
#3344=CARTESIAN_POINT('Ctrl Pts',(0.0187862973229904,-0.0223693211206852,
0.00697132324017854));
#3345=CARTESIAN_POINT('Ctrl Pts',(0.0191511763938239,-0.0223328024334428,
0.00576057107588342));
#3346=CARTESIAN_POINT('Ctrl Pts',(0.0198733348619741,-0.0222605256673967,
0.00336428420122223));
#3347=CARTESIAN_POINT('Ctrl Pts',(0.0201360699728085,-0.0221882457080626,
0.000828315474574888));
#3348=CARTESIAN_POINT('Ctrl Pts',(0.0199317288190695,-0.0221159660440186,
-0.0016647292401098));
#3349=CARTESIAN_POINT('Ctrl Pts',(0.0198679469176092,-0.0220934050751424,
-0.00244289423241969));
#3350=CARTESIAN_POINT('Ctrl Pts',(0.0197586643034488,-0.0220708440759424,
-0.00321744547350693));
#3351=CARTESIAN_POINT('Ctrl Pts',(0.0196035733185548,-0.0220482830583293,
-0.00398287138689608));
#3352=CARTESIAN_POINT('Ctrl Pts',(0.0190107411694718,-0.0219620440253761,
-0.0069086964405455));
#3353=CARTESIAN_POINT('Ctrl Pts',(0.0177479069079858,-0.0218758047234097,
-0.00970089759260076));
#3354=CARTESIAN_POINT('Ctrl Pts',(0.015948349536247,-0.0217895658179573,
-0.0120819298979631));
#3355=CARTESIAN_POINT('Ctrl Pts',(0.0157689275051589,-0.0217809675038285,
-0.0123193269707231));
#3356=CARTESIAN_POINT('Ctrl Pts',(0.0155841433111708,-0.0217723691882008,
-0.0125526849809083));
#3357=CARTESIAN_POINT('Ctrl Pts',(0.0153941262577483,-0.0217637708711546,
-0.0127817286671742));
#3358=CARTESIAN_POINT('Ctrl Pts',(0.0132982726451214,-0.0216689329946633,
-0.0153080389570308));
#3359=CARTESIAN_POINT('Ctrl Pts',(0.0105652406324244,-0.0215740949455982,
-0.0173088714503512));
#3360=CARTESIAN_POINT('Ctrl Pts',(0.00752388140611245,-0.0214792568319894,
-0.0185435495566629));
#3361=CARTESIAN_POINT('Ctrl Pts',(0.00735187165941836,-0.0214738930854915,
-0.018613379081067));
#3362=CARTESIAN_POINT('Ctrl Pts',(0.00717887696171816,-0.0214685293387872,
-0.0186807602690362));
#3363=CARTESIAN_POINT('Ctrl Pts',(0.00700497049696703,-0.0214631655918961,
-0.0187456833762054));
#3364=CARTESIAN_POINT('Ctrl Pts',(0.00410399877178112,-0.0213736917583933,
-0.0198286799081546));
#3365=CARTESIAN_POINT('Ctrl Pts',(0.000943865764331393,-0.021284218281755,
-0.0202288389060165));
#3366=CARTESIAN_POINT('Ctrl Pts',(-0.00213554281752667,-0.0211947445005874,
-0.0198981187308147));
#3367=CARTESIAN_POINT('Ctrl Pts',(-0.00280069593468683,-0.0211754181387663,
-0.0198266830802359));
#3368=CARTESIAN_POINT('Ctrl Pts',(-0.00346207995427422,-0.0211560917627363,
-0.0197211841955603));
#3369=CARTESIAN_POINT('Ctrl Pts',(-0.00411645532211107,-0.021136765365835,
-0.0195828489067353));
#3370=CARTESIAN_POINT('Ctrl Pts',(-0.0066732717729807,-0.0210612520565603,
-0.0190423365959301));
#3371=CARTESIAN_POINT('Ctrl Pts',(-0.00912861403039158,-0.0209857297817572,
-0.0179987342882917));
#3372=CARTESIAN_POINT('Ctrl Pts',(-0.011287044273094,-0.0209102142434353,
-0.0165233068728964));
#3373=CARTESIAN_POINT('Ctrl Pts',(-0.0122385021753825,-0.0208769262296462,
-0.0158729235314023));
#3374=CARTESIAN_POINT('Ctrl Pts',(-0.0131322936050665,-0.0208436395248413,
-0.0151387290695983));
#3375=CARTESIAN_POINT('Ctrl Pts',(-0.0139567367852027,-0.0208103554739948,
-0.014334207497048));
#3376=CARTESIAN_POINT('Ctrl Pts',(-0.0154814218122058,-0.0207488015729057,
-0.0128463645199665));
#3377=CARTESIAN_POINT('Ctrl Pts',(-0.0167725596768703,-0.0206872352457682,
-0.011114076993147));
#3378=CARTESIAN_POINT('Ctrl Pts',(-0.0177543096454703,-0.0206256715115121,
-0.00922167605521508));
#3379=CARTESIAN_POINT('Ctrl Pts',(-0.0185077083075026,-0.0205784272675582,
-0.00776944037376179));
#3380=CARTESIAN_POINT('Ctrl Pts',(-0.0190789383695018,-0.0205311845505676,
-0.00622302858778799));
#3381=CARTESIAN_POINT('Ctrl Pts',(-0.0194567261301747,-0.0204839501480649,
-0.00463247009922807));
#3382=CARTESIAN_POINT('Ctrl Pts',(-0.0198374581878336,-0.020436347623237,
-0.00302951555909793));
#3383=CARTESIAN_POINT('Ctrl Pts',(-0.0200225441882589,-0.0203887383859393,
-0.0013782477786856));
#3384=CARTESIAN_POINT('Ctrl Pts',(-0.0199993622589138,-0.0203411279318282,
0.000270377080893283));
#3385=CARTESIAN_POINT('Ctrl Pts',(-0.0199695668843181,-0.0202799349528577,
0.00238932906835059));
#3386=CARTESIAN_POINT('Ctrl Pts',(-0.019595592620525,-0.0202187399637777,
0.00450376502446541));
#3387=CARTESIAN_POINT('Ctrl Pts',(-0.0189069441117006,-0.0201575546331483,
0.00650625724971539));
#3388=CARTESIAN_POINT('Ctrl Pts',(-0.018528185286283,-0.0201239025106721,
0.00760763421259943));
#3389=CARTESIAN_POINT('Ctrl Pts',(-0.0180537891617499,-0.0200902493646226,
0.00867669025935147));
#3390=CARTESIAN_POINT('Ctrl Pts',(-0.017488307441121,-0.020056595533076,
0.00969555282045431));
#3391=CARTESIAN_POINT('Ctrl Pts',(-0.0162257124160895,-0.019981454005536,
0.0119704465153529));
#3392=CARTESIAN_POINT('Ctrl Pts',(-0.0145086833385018,-0.0199063090606302,
0.0139947260528175));
#3393=CARTESIAN_POINT('Ctrl Pts',(-0.0124779902907261,-0.0198311644615897,
0.015619309848602));
#3394=CARTESIAN_POINT('Ctrl Pts',(-0.0119457622474101,-0.0198114696766212,
0.0160450999776322));
#3395=CARTESIAN_POINT('Ctrl Pts',(-0.0113917034571781,-0.0197917748693852,
0.016443714302462));
#3396=CARTESIAN_POINT('Ctrl Pts',(-0.0108182976904719,-0.0197720800471832,
0.0168124555134779));
#3397=CARTESIAN_POINT('Ctrl Pts',(-0.00822404072781701,-0.0196829748574686,
0.0184807496075374));
#3398=CARTESIAN_POINT('Ctrl Pts',(-0.00523347028423189,-0.0195938693614281,
0.0195368369545068));
#3399=CARTESIAN_POINT('Ctrl Pts',(-0.00216803942512791,-0.019504764235528,
0.0198727442445399));
#3400=CARTESIAN_POINT('Ctrl Pts',(-0.00197083803621469,-0.0194990320381977,
0.0198943534039649));
#3401=CARTESIAN_POINT('Ctrl Pts',(-0.00177330457344395,-0.0194932998405973,
0.0199129879900242));
#3402=CARTESIAN_POINT('Ctrl Pts',(-0.0015755242236456,-0.0194875676427073,
0.019928618620925));
#3403=CARTESIAN_POINT('Ctrl Pts',(0.00169670630529426,-0.0193927297432258,
0.0201872238244881));
#3404=CARTESIAN_POINT('Ctrl Pts',(0.00503648406340558,-0.0192978917644864,
0.0196227239396923));
#3405=CARTESIAN_POINT('Ctrl Pts',(0.00804199433341074,-0.0192030536190633,
0.018302989154537));
#3406=CARTESIAN_POINT('Ctrl Pts',(0.00830280663063602,-0.0191948237504718,
0.018188465153578));
#3407=CARTESIAN_POINT('Ctrl Pts',(0.00856110350342199,-0.0191865938806252,
0.0180682599176002));
#3408=CARTESIAN_POINT('Ctrl Pts',(0.00881667545480234,-0.0191783640094664,
0.0179425384398363));
#3409=CARTESIAN_POINT('Ctrl Pts',(0.0115062061357413,-0.0190917563404241,
0.0166194989987984));
#3410=CARTESIAN_POINT('Ctrl Pts',(0.0138985434561954,-0.019005147687229,
0.0146824284032823));
#3411=CARTESIAN_POINT('Ctrl Pts',(0.0157471213289493,-0.0189185401273158,
0.0123221571782716));
#3412=CARTESIAN_POINT('Ctrl Pts',(0.0162208061001667,-0.0188963475636116,
0.0117173546694303));
#3413=CARTESIAN_POINT('Ctrl Pts',(0.0166588191437306,-0.0188741550716913,
0.0110848019177902));
#3414=CARTESIAN_POINT('Ctrl Pts',(0.0170590722790261,-0.0188519626865122,
0.0104293190598045));
#3415=CARTESIAN_POINT('Ctrl Pts',(0.0183693155501474,-0.018779315102304,
0.00828357196059172));
#3416=CARTESIAN_POINT('Ctrl Pts',(0.0192774866779608,-0.0187066561197873,
0.00588686554582525));
#3417=CARTESIAN_POINT('Ctrl Pts',(0.0197075050782076,-0.0186340044132021,
0.00340842081478612));
#3418=CARTESIAN_POINT('Ctrl Pts',(0.0199214954120482,-0.0185978506975998,
0.00217507076489013));
#3419=CARTESIAN_POINT('Ctrl Pts',(0.0200171741416666,-0.018561698783776,
0.000921538669477471));
#3420=CARTESIAN_POINT('Ctrl Pts',(0.0199964996881194,-0.0185255509729969,
-0.00032936942990289));
#3421=CARTESIAN_POINT('Ctrl Pts',(0.019962933095207,-0.0184668621739763,
-0.00236031660084663));
#3422=CARTESIAN_POINT('Ctrl Pts',(0.0196223735856627,-0.0184081606534582,
-0.00438939725765303));
#3423=CARTESIAN_POINT('Ctrl Pts',(0.018981328690844,-0.0183494606587221,
-0.00631844919220994));
#3424=CARTESIAN_POINT('Ctrl Pts',(0.0184341099004227,-0.0182993522491914,
-0.00796515673924744));
#3425=CARTESIAN_POINT('Ctrl Pts',(0.0176680149268465,-0.0182492449514839,
-0.00953889566339701));
#3426=CARTESIAN_POINT('Ctrl Pts',(0.016716453388256,-0.0181991476279697,
-0.010988372570552));
#3427=CARTESIAN_POINT('Ctrl Pts',(0.0158666766784884,-0.0181544090198844,
-0.0122828045826641));
#3428=CARTESIAN_POINT('Ctrl Pts',(0.0148672886319796,-0.0181096646248117,
-0.0134807795949617));
#3429=CARTESIAN_POINT('Ctrl Pts',(0.0137412843578683,-0.0180649187562099,
-0.0145453118787465));
#3430=CARTESIAN_POINT('Ctrl Pts',(0.0121293486873955,-0.0180008626390495,
-0.0160692470893449));
#3431=CARTESIAN_POINT('Ctrl Pts',(0.0102579095370681,-0.0179368035021369,
-0.0173194590234148));
#3432=CARTESIAN_POINT('Ctrl Pts',(0.00823876171866364,-0.0178727540000784,
-0.0182342692432326));
#3433=CARTESIAN_POINT('Ctrl Pts',(0.00726819558333478,-0.0178419666168486,
-0.0186740011992166));
#3434=CARTESIAN_POINT('Ctrl Pts',(0.00626236816801322,-0.0178111784473905,
-0.0190368340696534));
#3435=CARTESIAN_POINT('Ctrl Pts',(0.00523350280995447,-0.0177803897314835,
-0.0193157408991378));
#3436=CARTESIAN_POINT('Ctrl Pts',(0.00262675442178134,-0.0177023829884867,
-0.0200223833402641));
#3437=CARTESIAN_POINT('Ctrl Pts',(-0.000127865286419871,-0.0176243727377635,
-0.0201897050447322));
#3438=CARTESIAN_POINT('Ctrl Pts',(-0.00280137522995605,-0.0175463628791599,
-0.0198141803797707));
#3439=CARTESIAN_POINT('Ctrl Pts',(-0.00337811284116214,-0.0175295343576837,
-0.0197331710688675));
#3440=CARTESIAN_POINT('Ctrl Pts',(-0.00395134325823253,-0.0175127058213286,
-0.0196268928706795));
#3441=CARTESIAN_POINT('Ctrl Pts',(-0.00451878286547703,-0.0174958772739877,
-0.0194952849543163));
#3442=CARTESIAN_POINT('Ctrl Pts',(-0.00761995539754542,-0.0174039058498887,
-0.0187760210009057));
#3443=CARTESIAN_POINT('Ctrl Pts',(-0.0105478431981788,-0.0173119340976684,
-0.0172994343917011));
#3444=CARTESIAN_POINT('Ctrl Pts',(-0.01297129145864,-0.0172199626530987,
-0.0152358774000827));
#3445=CARTESIAN_POINT('Ctrl Pts',(-0.0130468135495795,-0.0172170965404137,
-0.0151715706264154));
#3446=CARTESIAN_POINT('Ctrl Pts',(-0.0131218504456958,-0.0172142304277766,
-0.0151066909252787));
#3447=CARTESIAN_POINT('Ctrl Pts',(-0.0131963920853104,-0.0172113643151792,
-0.0150412433719895));
#3448=CARTESIAN_POINT('Ctrl Pts',(-0.015662927025183,-0.0171165264916531,
-0.0128756259029918));
#3449=CARTESIAN_POINT('Ctrl Pts',(-0.0175865692110665,-0.0170216887115784,
-0.0100876806800711));
#3450=CARTESIAN_POINT('Ctrl Pts',(-0.0187356977513933,-0.0169268506796363,
-0.00701283607216294));
#3451=CARTESIAN_POINT('Ctrl Pts',(-0.0188701461644982,-0.0169157545990421,
-0.00665307825258967));
#3452=CARTESIAN_POINT('Ctrl Pts',(-0.0189940023852952,-0.016904658515,-0.00628939863210967));
#3453=CARTESIAN_POINT('Ctrl Pts',(-0.0191071985026841,-0.0168935624270375,
-0.00592244750364056));
#3454=CARTESIAN_POINT('Ctrl Pts',(-0.0199614847436046,-0.0168098207272953,
-0.00315308308220609));
#3455=CARTESIAN_POINT('Ctrl Pts',(-0.0202095288991744,-0.0167260737428019,
-0.000191856877750778));
#3456=CARTESIAN_POINT('Ctrl Pts',(-0.0198194204988766,-0.0166423317896651,
0.00268071975859135));
#3457=CARTESIAN_POINT('Ctrl Pts',(-0.0197026856830577,-0.0166172731099026,
0.00354030059384977));
#3458=CARTESIAN_POINT('Ctrl Pts',(-0.019528871071682,-0.0165922148806591,
0.00439193789182883));
#3459=CARTESIAN_POINT('Ctrl Pts',(-0.0193008651064224,-0.0165671573783558,
0.00522862977033125));
#3460=CARTESIAN_POINT('Ctrl Pts',(-0.0186659101260906,-0.016497376809834,
0.00755866387559487));
#3461=CARTESIAN_POINT('Ctrl Pts',(-0.0176087208377551,-0.0164275822333484,
0.00977822770374979));
#3462=CARTESIAN_POINT('Ctrl Pts',(-0.0161898011678422,-0.0163577943260852,
0.0117341775198084));
#3463=CARTESIAN_POINT('Ctrl Pts',(-0.0153964702442087,-0.0163187752708832,
0.0128277668942158));
#3464=CARTESIAN_POINT('Ctrl Pts',(-0.0144901797239619,-0.0162797583004933,
0.0138389710995239));
#3465=CARTESIAN_POINT('Ctrl Pts',(-0.0134932189659405,-0.0162407470288712,
0.0147495409202175));
#3466=CARTESIAN_POINT('Ctrl Pts',(-0.0120666014804084,-0.016184923204532,
0.0160525358651515));
#3467=CARTESIAN_POINT('Ctrl Pts',(-0.010450732547421,-0.016129086192445,
0.0171525490248405));
#3468=CARTESIAN_POINT('Ctrl Pts',(-0.00871007715561126,-0.0160732499197699,
0.0179945951604323));
#3469=CARTESIAN_POINT('Ctrl Pts',(-0.00705867463598506,-0.0160202766765787,
0.0187934650093988));
#3470=CARTESIAN_POINT('Ctrl Pts',(-0.00529506857938052,-0.0159673040989138,
0.0193601134482808));
#3471=CARTESIAN_POINT('Ctrl Pts',(-0.0034903030206582,-0.0159143440795478,
0.0196805931495631));
#3472=CARTESIAN_POINT('Ctrl Pts',(-0.00206328287266564,-0.0158724688263838,
0.0199339950324516));
#3473=CARTESIAN_POINT('Ctrl Pts',(-0.000607845600106515,-0.0158305896922414,
0.0200340263507099));
#3474=CARTESIAN_POINT('Ctrl Pts',(0.000841162225350623,-0.0157887089064323,
0.0199730748631366));
#3475=CARTESIAN_POINT('Ctrl Pts',(0.00315634612650829,-0.0157217929661802,
0.0198756882926141));
#3476=CARTESIAN_POINT('Ctrl Pts',(0.00545494895484432,-0.0156548728094585,
0.0193670732041688));
#3477=CARTESIAN_POINT('Ctrl Pts',(0.00759805618098866,-0.0155879575294315,
0.0184891856992951));
#3478=CARTESIAN_POINT('Ctrl Pts',(0.00849230407877958,-0.0155600359920655,
0.0181228722240974));
#3479=CARTESIAN_POINT('Ctrl Pts',(0.00936039256357939,-0.0155321138547494,
0.0176919621042872));
#3480=CARTESIAN_POINT('Ctrl Pts',(0.0101922279262907,-0.0155041913876293,
0.0171993372437099));
#3481=CARTESIAN_POINT('Ctrl Pts',(0.0126016206511348,-0.0154233145793632,
0.0157724602337165));
#3482=CARTESIAN_POINT('Ctrl Pts',(0.0147063712564649,-0.0153424350042091,
0.0138273565000744));
#3483=CARTESIAN_POINT('Ctrl Pts',(0.0163252696489547,-0.0152615592269235,
0.0115446538739194));
#3484=CARTESIAN_POINT('Ctrl Pts',(0.016604785773241,-0.0152475953587027,
0.0111505264883337));
#3485=CARTESIAN_POINT('Ctrl Pts',(0.0168699393760277,-0.01523363145253,
0.0107462030101805));
#3486=CARTESIAN_POINT('Ctrl Pts',(0.0171197962970468,-0.0152196675135225,
0.0103325926865433));
#3487=CARTESIAN_POINT('Ctrl Pts',(0.0188166710362059,-0.0151248330167865,
0.00752360541826004));
#3488=CARTESIAN_POINT('Ctrl Pts',(0.0198074121668502,-0.0150299970056125,
0.00428595407481301));
#3489=CARTESIAN_POINT('Ctrl Pts',(0.0199744175538731,-0.0149351610834057,
0.0010062558766114));
#3490=CARTESIAN_POINT('',(0.00300266900334982,-0.0150372922568093,0.0195485641604813));
#3491=CARTESIAN_POINT('Ctrl Pts',(0.0199744175537867,-0.0149351610035291,
0.00100625587830852));
#3492=CARTESIAN_POINT('Ctrl Pts',(0.0198051909257569,-0.014950855306512,
0.00432957543396967));
#3493=CARTESIAN_POINT('Ctrl Pts',(0.0178121743206501,-0.0149773173080982,
0.0103029223272156));
#3494=CARTESIAN_POINT('Ctrl Pts',(0.0125332597995053,-0.0150074535488299,
0.01597781041979));
#3495=CARTESIAN_POINT('Ctrl Pts',(0.00712577018074206,-0.0150288796587751,
0.0187689603686468));
#3496=CARTESIAN_POINT('Ctrl Pts',(0.00420976226183375,-0.0150360554281956,
0.0193853038505825));
#3497=CARTESIAN_POINT('Ctrl Pts',(0.00300266900334982,-0.0150372922568093,
0.0195485641604813));
#3498=CARTESIAN_POINT('',(-0.00742110785435839,-0.015136126503364,0.0181381696698407));
#3499=CARTESIAN_POINT('Ctrl Pts',(0.00300266872658557,-0.0150372922570929,
0.0195485641979139));
#3500=CARTESIAN_POINT('Ctrl Pts',(0.0025635726581698,-0.0150377993309701,
0.0196079909148825));
#3501=CARTESIAN_POINT('Ctrl Pts',(0.00168105414544704,-0.0150399127219594,
0.0196975257940657));
#3502=CARTESIAN_POINT('Ctrl Pts',(0.000571826863919764,-0.0150452042785549,
0.0197344871664968));
#3503=CARTESIAN_POINT('Ctrl Pts',(-0.000316214789231264,-0.015050963699366,
0.019718665914574));
#3504=CARTESIAN_POINT('Ctrl Pts',(-0.000871102045868441,-0.0150551879190035,
0.0196900476421623));
#3505=CARTESIAN_POINT('Ctrl Pts',(-0.00131407123341372,-0.0150589288364802,
0.0196560397905022));
#3506=CARTESIAN_POINT('Ctrl Pts',(-0.00164699698044679,-0.0150619263812804,
0.0196248245087974));
#3507=CARTESIAN_POINT('Ctrl Pts',(-0.00192066091872853,-0.0150645379787492,
0.019594656093045));
#3508=CARTESIAN_POINT('Ctrl Pts',(-0.00211864095774893,-0.0150665126662288,
0.0195702054824627));
#3509=CARTESIAN_POINT('Ctrl Pts',(-0.00222130479256306,-0.0150675548643174,
0.0195569712565574));
#3510=CARTESIAN_POINT('Ctrl Pts',(-0.00232754137950129,-0.0150686521327926,
0.0195426797003803));
#3511=CARTESIAN_POINT('Ctrl Pts',(-0.00232182467173865,-0.0150685957066774,
0.0195434148061066));
#3512=CARTESIAN_POINT('Ctrl Pts',(-0.00235668087243592,-0.0150689657277956,
0.0195386602398134));
#3513=CARTESIAN_POINT('Ctrl Pts',(-0.00240628189005386,-0.0150695109220886,
0.0195317760348109));
#3514=CARTESIAN_POINT('Ctrl Pts',(-0.00250717069273831,-0.0150706459176194,
0.0195174919707799));
#3515=CARTESIAN_POINT('Ctrl Pts',(-0.0026565496803537,-0.0150723780529573,
0.0194952897878907));
#3516=CARTESIAN_POINT('Ctrl Pts',(-0.00290026525093031,-0.0150752593244535,
0.0194569846937777));
#3517=CARTESIAN_POINT('Ctrl Pts',(-0.00328483698141211,-0.0150799125706768,
0.0193910589241221));
#3518=CARTESIAN_POINT('Ctrl Pts',(-0.00406923395530482,-0.0150896897679867,
0.0192346066841631));
#3519=CARTESIAN_POINT('Ctrl Pts',(-0.00535930253916884,-0.0151064476398371,
0.0189157658625932));
#3520=CARTESIAN_POINT('Ctrl Pts',(-0.00669303159343718,-0.0151252152731659,
0.0184495990602854));
#3521=CARTESIAN_POINT('Ctrl Pts',(-0.00742110785435839,-0.015136126503364,
0.0181381696698407));
#3522=CARTESIAN_POINT('Origin',(-0.000342545416787546,-0.0154577865956801,
0.00465882783143851));
#3523=CARTESIAN_POINT('Ctrl Pts',(-0.00381251739554135,-0.0383924887582899,
-0.0192490417052415));
#3524=CARTESIAN_POINT('Ctrl Pts',(-0.00376940291421967,-0.0381954055641782,
-0.0190315002489088));
#3525=CARTESIAN_POINT('Ctrl Pts',(-0.00370258819030146,-0.0375410220984671,
-0.018694376028607));
#3526=CARTESIAN_POINT('Ctrl Pts',(-0.00375485514102362,-0.036821476048372,
-0.0189580954669934));
#3527=CARTESIAN_POINT('Ctrl Pts',(-0.00381175570255376,-0.0365590508725335,
-0.0192451984597829));
#3528=CARTESIAN_POINT('Ctrl Pts',(-0.00696005568911028,-0.0382979927397815,
-0.0186252354952524));
#3529=CARTESIAN_POINT('Ctrl Pts',(-0.00688131200873983,-0.0381009095456697,
-0.0184147553431762));
#3530=CARTESIAN_POINT('Ctrl Pts',(-0.00675971525290222,-0.0374465260799586,
-0.0180884882656318));
#3531=CARTESIAN_POINT('Ctrl Pts',(-0.00685396650704997,-0.0367269800298636,
-0.0183438869914367));
#3532=CARTESIAN_POINT('Ctrl Pts',(-0.00695866771687369,-0.0364645548540252,
-0.0186215163709906));
#3533=CARTESIAN_POINT('Ctrl Pts',(-0.0129398471986136,-0.0381090124434589,
-0.015804458889421));
#3534=CARTESIAN_POINT('Ctrl Pts',(-0.0127935416958896,-0.037911929249347,
-0.0156258584094905));
#3535=CARTESIAN_POINT('Ctrl Pts',(-0.0125665937837196,-0.0372575457836359,
-0.0153491922365171));
#3536=CARTESIAN_POINT('Ctrl Pts',(-0.0127445649792279,-0.0365379997335409,
-0.0155653941530712));
#3537=CARTESIAN_POINT('Ctrl Pts',(-0.0129372608597826,-0.0362755745577025,
-0.0158013044188037));
#3538=CARTESIAN_POINT('Ctrl Pts',(-0.0188563182035656,-0.0378255478693216,
-0.0078398037118134));
#3539=CARTESIAN_POINT('Ctrl Pts',(-0.0186430776313736,-0.03762846467521,
-0.0077512769213653));
#3540=CARTESIAN_POINT('Ctrl Pts',(-0.0183127794766352,-0.0369740812094987,
-0.0076140705556158));
#3541=CARTESIAN_POINT('Ctrl Pts',(-0.0185708355280708,-0.0362545351594038,
-0.00772143465137978));
#3542=CARTESIAN_POINT('Ctrl Pts',(-0.0188525521211262,-0.0359921099835654,
-0.00783823961362116));
#3543=CARTESIAN_POINT('Ctrl Pts',(-0.0203204267899712,-0.0375420950358786,
0.0019706623469351));
#3544=CARTESIAN_POINT('Ctrl Pts',(-0.0200906451856026,-0.0373450118417669,
0.0019482569552319));
#3545=CARTESIAN_POINT('Ctrl Pts',(-0.0197345426780484,-0.0366906283760558,
0.00191352282517816));
#3546=CARTESIAN_POINT('Ctrl Pts',(-0.0200131276419261,-0.0359710823259607,
0.00194071908305088));
#3547=CARTESIAN_POINT('Ctrl Pts',(-0.0203163672299064,-0.0357086571501223,
0.0019702664255508));
#3548=CARTESIAN_POINT('Ctrl Pts',(-0.0169881805784977,-0.0372586422024353,
0.0113143134161798));
#3549=CARTESIAN_POINT('Ctrl Pts',(-0.016796072518268,-0.0370615590083236,
0.0111862478613794));
#3550=CARTESIAN_POINT('Ctrl Pts',(-0.016498431084753,-0.0364071755426124,
0.0109878197218905));
#3551=CARTESIAN_POINT('Ctrl Pts',(-0.0167311266846618,-0.0356876294925175,
0.0111429717699497));
#3552=CARTESIAN_POINT('Ctrl Pts',(-0.0169847871611362,-0.0354252043166791,
0.0113120511750221));
#3553=CARTESIAN_POINT('Ctrl Pts',(-0.00964549400544464,-0.036975189368992,
0.0179841432801222));
#3554=CARTESIAN_POINT('Ctrl Pts',(-0.00953642071209682,-0.0367781061748803,
0.0177806564456484));
#3555=CARTESIAN_POINT('Ctrl Pts',(-0.00936739814426838,-0.0361237227091692,
0.0174653507899387));
#3556=CARTESIAN_POINT('Ctrl Pts',(-0.00949960111958271,-0.0354041766590741,
0.0177119257996574));
#3557=CARTESIAN_POINT('Ctrl Pts',(-0.00964356709918086,-0.0351417514832357,
0.0179805486132333));
#3558=CARTESIAN_POINT('Ctrl Pts',(-2.59828979243126E-5,-0.0366917365355487,
0.0204063959261558));
#3559=CARTESIAN_POINT('Ctrl Pts',(-2.56851118035175E-5,-0.0364946533414369,
0.0201755177242592));
#3560=CARTESIAN_POINT('Ctrl Pts',(-2.52308093072021E-5,-0.0358402698757258,
0.0198177757080173));
#3561=CARTESIAN_POINT('Ctrl Pts',(-2.55717651853487E-5,-0.0351207238256308,
0.0200975228025202));
#3562=CARTESIAN_POINT('Ctrl Pts',(-2.59776896469613E-5,-0.0348582986497924,
0.0204023174319731));
#3563=CARTESIAN_POINT('Ctrl Pts',(0.00959978768126844,-0.0364082837021053,
0.0180089425011665));
#3564=CARTESIAN_POINT('Ctrl Pts',(0.00949123639948598,-0.0362112005079936,
0.0178051749603587));
#3565=CARTESIAN_POINT('Ctrl Pts',(0.00932304050556864,-0.0355568170422825,
0.0174894375464164));
#3566=CARTESIAN_POINT('Ctrl Pts',(0.00945456119929766,-0.0348372709921874,
0.017736343765412));
#3567=CARTESIAN_POINT('Ctrl Pts',(0.0095978701271227,-0.034574845816349,
0.0180053428989673));
#3568=CARTESIAN_POINT('Ctrl Pts',(0.0169595226210228,-0.0361248308686619,
0.0113578853171077));
#3569=CARTESIAN_POINT('Ctrl Pts',(0.0167677479708767,-0.0359277476745503,
0.0112293277453086));
#3570=CARTESIAN_POINT('Ctrl Pts',(0.0164705927440461,-0.0352733642088392,
0.0110301292268529));
#3571=CARTESIAN_POINT('Ctrl Pts',(0.016702969274661,-0.0345538181587441,
0.0111858997936289));
#3572=CARTESIAN_POINT('Ctrl Pts',(0.0169561348704211,-0.0342913929829057,
0.0113556143256914));
#3573=CARTESIAN_POINT('Ctrl Pts',(0.0203159616646233,-0.0358413780352188,
0.0020231541001259));
#3574=CARTESIAN_POINT('Ctrl Pts',(0.0200862321965562,-0.035644294841107,
0.0020001536693266));
#3575=CARTESIAN_POINT('Ctrl Pts',(0.019730268897891,-0.0349899113753959,
0.00196451440269213));
#3576=CARTESIAN_POINT('Ctrl Pts',(0.0200086275374018,-0.034270365325301,
0.00199238454757654));
#3577=CARTESIAN_POINT('Ctrl Pts',(0.0203119034539806,-0.0340079401494625,
0.00202274779098109));
#3578=CARTESIAN_POINT('Ctrl Pts',(0.0188767797772198,-0.0355579252017757,
-0.0077916987066067));
#3579=CARTESIAN_POINT('Ctrl Pts',(0.0186633246819328,-0.035360842007664,
-0.0077037128874374));
#3580=CARTESIAN_POINT('Ctrl Pts',(0.0183325770878677,-0.0347064585419528,
-0.00756737935446222));
#3581=CARTESIAN_POINT('Ctrl Pts',(0.0185912199058836,-0.0339869124918578,
-0.00767399133400194));
#3582=CARTESIAN_POINT('Ctrl Pts',(0.0188730090469515,-0.0337244873160193,
-0.00779014441851444));
#3583=CARTESIAN_POINT('Ctrl Pts',(0.0129817134191342,-0.0352744723683327,
-0.0157698494111449));
#3584=CARTESIAN_POINT('Ctrl Pts',(0.0128349196342258,-0.0350773891742209,
-0.0155916467049229));
#3585=CARTESIAN_POINT('Ctrl Pts',(0.0126074639255778,-0.0344230057085099,
-0.0153155229419141));
#3586=CARTESIAN_POINT('Ctrl Pts',(0.0127853320039262,-0.0337034596584148,
-0.015531449353023));
#3587=CARTESIAN_POINT('Ctrl Pts',(0.0129791202791033,-0.0334410344825765,
-0.0157667014250952));
#3588=CARTESIAN_POINT('Ctrl Pts',(0.00402231720515502,-0.0349910195348899,
-0.020028005183241));
#3589=CARTESIAN_POINT('Ctrl Pts',(0.00397683623582661,-0.0347939363407781,
-0.0198016512910308));
#3590=CARTESIAN_POINT('Ctrl Pts',(0.00390636368758318,-0.034139552875067,
-0.0194509175094678));
#3591=CARTESIAN_POINT('Ctrl Pts',(0.00396147286793193,-0.0334200068249719,
-0.0197251885461198));
#3592=CARTESIAN_POINT('Ctrl Pts',(0.00402151377391434,-0.0331575816491335,
-0.0200240065961221));
#3593=CARTESIAN_POINT('Ctrl Pts',(-0.00588649614280905,-0.034707566701447,
-0.0195610124038641));
#3594=CARTESIAN_POINT('Ctrl Pts',(-0.00581992833714443,-0.0345104835073352,
-0.0193399392583798));
#3595=CARTESIAN_POINT('Ctrl Pts',(-0.00571678194043552,-0.0338561000416241,
-0.0189973880050792));
#3596=CARTESIAN_POINT('Ctrl Pts',(-0.00579744169511123,-0.0331365539915292,
-0.0192652602731127));
#3597=CARTESIAN_POINT('Ctrl Pts',(-0.00588532020877894,-0.0328741288156906,
-0.019557107102552));
#3598=CARTESIAN_POINT('Ctrl Pts',(-0.0144057031285334,-0.034424113868004,
-0.0144791044159662));
#3599=CARTESIAN_POINT('Ctrl Pts',(-0.0142428001852528,-0.0342270306738923,
-0.0143154974511015));
#3600=CARTESIAN_POINT('Ctrl Pts',(-0.0139903832582284,-0.0335726472081813,
-0.014061989612436));
#3601=CARTESIAN_POINT('Ctrl Pts',(-0.0141877711925139,-0.0328531011580862,
-0.0142602307015328));
#3602=CARTESIAN_POINT('Ctrl Pts',(-0.014402825415584,-0.0325906759822477,
-0.0144762142660762));
#3603=CARTESIAN_POINT('Ctrl Pts',(-0.0195243018340575,-0.0341406610345611,
-0.0059818922437602));
#3604=CARTESIAN_POINT('Ctrl Pts',(-0.0193035178174174,-0.0339435778404494,
-0.0059143716912036));
#3605=CARTESIAN_POINT('Ctrl Pts',(-0.01896141453749,-0.0332891943747382,
-0.00580974907837966));
#3606=CARTESIAN_POINT('Ctrl Pts',(-0.0192289365537296,-0.0325696483246433,
-0.00589156310460234));
#3607=CARTESIAN_POINT('Ctrl Pts',(-0.0195204016400465,-0.0323072231488048,
-0.00598069947969374));
#3608=CARTESIAN_POINT('Ctrl Pts',(-0.0200340218397079,-0.033857208201118,
0.0039248154759525));
#3609=CARTESIAN_POINT('Ctrl Pts',(-0.0198074739112001,-0.0336601250070063,
0.0038803110492434));
#3610=CARTESIAN_POINT('Ctrl Pts',(-0.019456439511009,-0.0330057415412951,
0.00381135175800667));
#3611=CARTESIAN_POINT('Ctrl Pts',(-0.0197309455501006,-0.0322861954912002,
0.00386527736018079));
#3612=CARTESIAN_POINT('Ctrl Pts',(-0.0200300198251868,-0.0320237703153617,
0.00392402929634808));
#3613=CARTESIAN_POINT('Ctrl Pts',(-0.0158145410377187,-0.0335737553676748,
0.01290249067688));
#3614=CARTESIAN_POINT('Ctrl Pts',(-0.0156357069682642,-0.0333766721735629,
0.0127564667646449));
#3615=CARTESIAN_POINT('Ctrl Pts',(-0.015358604843852,-0.0327222887078519,
0.0125302037482793));
#3616=CARTESIAN_POINT('Ctrl Pts',(-0.0155752964634754,-0.0320027426577568,
0.012707139593179));
#3617=CARTESIAN_POINT('Ctrl Pts',(-0.0158113818980085,-0.0317403174819185,
0.0128999111351913));
#3618=CARTESIAN_POINT('Ctrl Pts',(-0.00786188898433132,-0.0332903025342315,
0.0188319085380626));
#3619=CARTESIAN_POINT('Ctrl Pts',(-0.00777298344594009,-0.0330932193401197,
0.0186188348117079));
#3620=CARTESIAN_POINT('Ctrl Pts',(-0.00763522494702909,-0.0324388358744086,
0.0182886785858581));
#3621=CARTESIAN_POINT('Ctrl Pts',(-0.00774295097203215,-0.0317192898243136,
0.0185468580745668));
#3622=CARTESIAN_POINT('Ctrl Pts',(-0.00786031845018605,-0.0314568646484753,
0.0188281445479777));
#3623=CARTESIAN_POINT('Ctrl Pts',(0.00194667120028254,-0.033006849700788,
0.0203134003352766));
#3624=CARTESIAN_POINT('Ctrl Pts',(0.00192466161132549,-0.0328097665066763,
0.0200835739105336));
#3625=CARTESIAN_POINT('Ctrl Pts',(0.0018905579103202,-0.0321553830409651,
0.0197274594967138));
#3626=CARTESIAN_POINT('Ctrl Pts',(0.00191722672610929,-0.0314358369908702,
0.020005938079291));
#3627=CARTESIAN_POINT('Ctrl Pts',(0.00194628239648765,-0.0311734118150318,
0.020309340405411));
#3628=CARTESIAN_POINT('Ctrl Pts',(0.0112957799707784,-0.0327233968673447,
0.0169972525851575));
#3629=CARTESIAN_POINT('Ctrl Pts',(0.0111680507280437,-0.032526313673233,
0.0168049251349887));
#3630=CARTESIAN_POINT('Ctrl Pts',(0.0109701351727769,-0.0318719302075219,
0.0165069151164339));
#3631=CARTESIAN_POINT('Ctrl Pts',(0.0111249035319355,-0.0311523841574269,
0.0167399565326271));
#3632=CARTESIAN_POINT('Ctrl Pts',(0.0112935236080979,-0.0308899589815883,
0.0169938550821975));
#3633=CARTESIAN_POINT('Ctrl Pts',(0.0179785336080161,-0.0324399440339013,
0.00966625847443879));
#3634=CARTESIAN_POINT('Ctrl Pts',(0.0177752358357686,-0.0322428608397895,
0.0095568298522976));
#3635=CARTESIAN_POINT('Ctrl Pts',(0.0174602273811162,-0.0315884773740784,
0.00938727097907632));
#3636=CARTESIAN_POINT('Ctrl Pts',(0.0177065614362437,-0.0308689313239835,
0.00951986464225069));
#3637=CARTESIAN_POINT('Ctrl Pts',(0.0179749423121179,-0.0306065061481452,
0.00966432539589229));
#3638=CARTESIAN_POINT('Ctrl Pts',(0.0204174347986251,-0.0321564912004583,
5.09357167400037E-5));
#3639=CARTESIAN_POINT('Ctrl Pts',(0.020186557949504,-0.0319594080063464,
5.02370943054031E-5));
#3640=CARTESIAN_POINT('Ctrl Pts',(0.0198288159107128,-0.0313050245406353,
4.9154583833273E-5));
#3641=CARTESIAN_POINT('Ctrl Pts',(0.0201085672825192,-0.0305854784905403,
5.00010981770105E-5));
#3642=CARTESIAN_POINT('Ctrl Pts',(0.0204133563128032,-0.030323053314702,
5.09233754348326E-5));
#3643=CARTESIAN_POINT('Ctrl Pts',(0.018036768761503,-0.0318730383670151,
-0.0095789708252345));
#3644=CARTESIAN_POINT('Ctrl Pts',(0.0178328124665776,-0.0316759551729034,
-0.0094707745346241));
#3645=CARTESIAN_POINT('Ctrl Pts',(0.0175167836355547,-0.0310215717071923,
-0.00930312515043852));
#3646=CARTESIAN_POINT('Ctrl Pts',(0.0177639156170377,-0.0303020256570972,
-0.00943422560852566));
#3647=CARTESIAN_POINT('Ctrl Pts',(0.0180331658326685,-0.0300396004812588,
-0.00957705951607209));
#3648=CARTESIAN_POINT('Ctrl Pts',(0.011398503580707,-0.0315895855335722,
-0.0169502737063149));
#3649=CARTESIAN_POINT('Ctrl Pts',(0.0112696127401056,-0.0313925023394605,
-0.0167587227764135));
#3650=CARTESIAN_POINT('Ctrl Pts',(0.0110698972975809,-0.0307381188737492,
-0.0164619159703685));
#3651=CARTESIAN_POINT('Ctrl Pts',(0.011226073153186,-0.0300185728236543,
-0.0166940164844062));
#3652=CARTESIAN_POINT('Ctrl Pts',(0.0113962266981703,-0.0297561476478159,
-0.0169468899207401));
#3653=CARTESIAN_POINT('Ctrl Pts',(0.00206963484339468,-0.0313061327001292,
-0.0203229401379738));
#3654=CARTESIAN_POINT('Ctrl Pts',(0.00204623478252822,-0.0311090495060175,
-0.0200932511206256));
#3655=CARTESIAN_POINT('Ctrl Pts',(0.00200997655434847,-0.0304546660403064,
-0.0197373496188408));
#3656=CARTESIAN_POINT('Ctrl Pts',(0.00203833019455813,-0.0297351199902113,
-0.0200156617054268));
#3657=CARTESIAN_POINT('Ctrl Pts',(0.00206922147662868,-0.029472694814373,
-0.0203188826354392));
#3658=CARTESIAN_POINT('Ctrl Pts',(-0.00774771148247167,-0.0310226798666865,
-0.0189008353962309));
#3659=CARTESIAN_POINT('Ctrl Pts',(-0.00766009706258454,-0.0308255966725748,
-0.0186872275289455));
#3660=CARTESIAN_POINT('Ctrl Pts',(-0.007524339140962,-0.0301712132068636,
-0.018356243655015));
#3661=CARTESIAN_POINT('Ctrl Pts',(-0.0076305007341117,-0.0294516671567687,
-0.0186150703588132));
#3662=CARTESIAN_POINT('Ctrl Pts',(-0.00774616375618149,-0.0291892419809303,
-0.0188970619704357));
#3663=CARTESIAN_POINT('Ctrl Pts',(-0.0157361018587196,-0.0307392270332436,
-0.0130196543946332));
#3664=CARTESIAN_POINT('Ctrl Pts',(-0.0155581547786389,-0.0305421438391317,
-0.0128725508792802));
#3665=CARTESIAN_POINT('Ctrl Pts',(-0.0152824270413204,-0.0298877603734206,
-0.0126446150265488));
#3666=CARTESIAN_POINT('Ctrl Pts',(-0.0154980438946418,-0.0291682143233257,
-0.0128228590139004));
#3667=CARTESIAN_POINT('Ctrl Pts',(-0.015732958387879,-0.0289057891474873,
-0.0130170557815462));
#3668=CARTESIAN_POINT('Ctrl Pts',(-0.0200098369163445,-0.0304557741998006,
-0.0040676792251404));
#3669=CARTESIAN_POINT('Ctrl Pts',(-0.019783562471358,-0.0302586910056888,
-0.0040218045798061));
#3670=CARTESIAN_POINT('Ctrl Pts',(-0.0194329518252048,-0.0296043075399777,
-0.00395072214252989));
#3671=CARTESIAN_POINT('Ctrl Pts',(-0.0197071265056218,-0.0288847614898826,
-0.00400630803171434));
#3672=CARTESIAN_POINT('Ctrl Pts',(-0.0200058397329153,-0.0286223363140442,
-0.00406686884033456));
#3673=CARTESIAN_POINT('Ctrl Pts',(-0.0195600801911145,-0.0301723213663574,
0.0058419317493392));
#3674=CARTESIAN_POINT('Ctrl Pts',(-0.0193388915919015,-0.0299752381722455,
0.0057757485859471));
#3675=CARTESIAN_POINT('Ctrl Pts',(-0.0189961614276669,-0.0293208547065345,
0.00567319824411388));
#3676=CARTESIAN_POINT('Ctrl Pts',(-0.0192641736351709,-0.0286013086564395,
0.00575339177932947));
#3677=CARTESIAN_POINT('Ctrl Pts',(-0.0195561728501703,-0.0283388834806012,
0.00584076261049079));
#3678=CARTESIAN_POINT('Ctrl Pts',(-0.0144929989999997,-0.0298888685329142,
0.0143699654605937));
#3679=CARTESIAN_POINT('Ctrl Pts',(-0.0143291089179916,-0.0296917853388024,
0.0142073473541054));
#3680=CARTESIAN_POINT('Ctrl Pts',(-0.0140751623993974,-0.0290374018730912,
0.0139553717525491));
#3681=CARTESIAN_POINT('Ctrl Pts',(-0.0142737465164029,-0.0283178558229963,
0.0141524146284237));
#3682=CARTESIAN_POINT('Ctrl Pts',(-0.0144901038488478,-0.0280554306471579,
0.0143670927791443));
#3683=CARTESIAN_POINT('Ctrl Pts',(-0.00600470311669079,-0.0296054156994708,
0.0195033370402658));
#3684=CARTESIAN_POINT('Ctrl Pts',(-0.00593679862270985,-0.029408332505359,
0.0192826708053415));
#3685=CARTESIAN_POINT('Ctrl Pts',(-0.00583158109134912,-0.0287539490396479,
0.0189407500408648));
#3686=CARTESIAN_POINT('Ctrl Pts',(-0.00591386034713355,-0.028034402989553,
0.0192081293043241));
#3687=CARTESIAN_POINT('Ctrl Pts',(-0.00600350357019263,-0.0277719778137145,
0.0194994389269914));
#3688=CARTESIAN_POINT('Ctrl Pts',(0.00390110290284213,-0.0293219628660274,
0.0200302885379996));
#3689=CARTESIAN_POINT('Ctrl Pts',(0.00385699261449937,-0.0291248796719157,
0.0198036635393768));
#3690=CARTESIAN_POINT('Ctrl Pts',(0.00378864403585676,-0.0284704962062046,
0.0194525097128514));
#3691=CARTESIAN_POINT('Ctrl Pts',(0.00384209206977177,-0.0277509501561095,
0.0197271091559151));
#3692=CARTESIAN_POINT('Ctrl Pts',(0.00390032368575617,-0.0274885249802712,
0.02002628516197));
#3693=CARTESIAN_POINT('Ctrl Pts',(0.0128861041689336,-0.029038510032584,
0.015826430425987));
#3694=CARTESIAN_POINT('Ctrl Pts',(0.0127403915517126,-0.0288414268384723,
0.0156473426242776));
#3695=CARTESIAN_POINT('Ctrl Pts',(0.0125146108857617,-0.0281870433727611,
0.0153698473468967));
#3696=CARTESIAN_POINT('Ctrl Pts',(0.0126911695345399,-0.0274674973226661,
0.0155868464021985));
#3697=CARTESIAN_POINT('Ctrl Pts',(0.0128835301263409,-0.0272050721468278,
0.0158232668040701));
#3698=CARTESIAN_POINT('Ctrl Pts',(0.018829346344019,-0.0287550571991407,
0.0078841043670879));
#3699=CARTESIAN_POINT('Ctrl Pts',(0.0186164275875676,-0.028557974005029,
0.0077948283306076));
#3700=CARTESIAN_POINT('Ctrl Pts',(0.018286511485984,-0.0279035905393179,
0.00765649574586397));
#3701=CARTESIAN_POINT('Ctrl Pts',(0.0185445032004672,-0.0271840444892229,
0.00776467070469614));
#3702=CARTESIAN_POINT('Ctrl Pts',(0.0188255850915048,-0.0269216193133845,
0.0078825272880072));
#3703=CARTESIAN_POINT('Ctrl Pts',(0.0203278974866197,-0.0284716043656975,
-0.001921863981352));
#3704=CARTESIAN_POINT('Ctrl Pts',(0.0200980331247617,-0.0282745211715858,
-0.001900254199166));
#3705=CARTESIAN_POINT('Ctrl Pts',(0.0197418599279001,-0.0276201377058748,
-0.00186676999507945));
#3706=CARTESIAN_POINT('Ctrl Pts',(0.0200203844778393,-0.0269005916557797,
-0.00189295437098267));
#3707=CARTESIAN_POINT('Ctrl Pts',(0.020323836886589,-0.0266381664799414,
-0.00192148224021766));
#3708=CARTESIAN_POINT('Ctrl Pts',(0.0170280171295018,-0.0281881515322546,
-0.0112767269095992));
#3709=CARTESIAN_POINT('Ctrl Pts',(0.0168354677906887,-0.0279910683381428,
-0.0111493324055532));
#3710=CARTESIAN_POINT('Ctrl Pts',(0.0165371139571309,-0.0273366848724318,
-0.0109519355259242));
#3711=CARTESIAN_POINT('Ctrl Pts',(0.0167704242341157,-0.0266171388223367,
-0.0111062982841062));
#3712=CARTESIAN_POINT('Ctrl Pts',(0.0170246157068334,-0.0263547136464983,
-0.0112744764601479));
#3713=CARTESIAN_POINT('Ctrl Pts',(0.00970865848030509,-0.0279046986988116,
-0.0179722223910418));
#3714=CARTESIAN_POINT('Ctrl Pts',(0.0095988763957894,-0.0277076155046998,
-0.0177691152728557));
#3715=CARTESIAN_POINT('Ctrl Pts',(0.00942876983518972,-0.0270532320389886,
-0.0174544022351104));
#3716=CARTESIAN_POINT('Ctrl Pts',(0.00956179178532585,-0.0263336859888937,
-0.0177005052770304));
#3717=CARTESIAN_POINT('Ctrl Pts',(0.00970671915777526,-0.0260712608130553,
-0.0179686344630845));
#3718=CARTESIAN_POINT('Ctrl Pts',(9.75926339296516E-5,-0.0276212458653688,
-0.0204278453413799));
#3719=CARTESIAN_POINT('Ctrl Pts',(9.64924120062796E-5,-0.0274241626712571,
-0.0201969700567558));
#3720=CARTESIAN_POINT('Ctrl Pts',(9.47876259466651E-5,-0.0267697792055459,
-0.0198392304422448));
#3721=CARTESIAN_POINT('Ctrl Pts',(9.61207548125313E-5,-0.0260502331554509,
-0.020118979918076));
#3722=CARTESIAN_POINT('Ctrl Pts',(9.7573198288731E-5,-0.0257878079796125,
-0.0204237668831959));
#3723=CARTESIAN_POINT('Ctrl Pts',(-0.00953644040705996,-0.0273377930319259,
-0.0180639337223232));
#3724=CARTESIAN_POINT('Ctrl Pts',(-0.0094285990535215,-0.0271407098378142,
-0.0178597895330708));
#3725=CARTESIAN_POINT('Ctrl Pts',(-0.00926149964179373,-0.026486326372103,
-0.0175434695610708));
#3726=CARTESIAN_POINT('Ctrl Pts',(-0.00939217002591225,-0.025766780322008,
-0.0177908292125393));
#3727=CARTESIAN_POINT('Ctrl Pts',(-0.00953453536793197,-0.0255043551461697,
-0.0180603274742975));
#3728=CARTESIAN_POINT('Ctrl Pts',(-0.016919279119323,-0.0270543401984831,
-0.0114385006552477));
#3729=CARTESIAN_POINT('Ctrl Pts',(-0.0167279526793963,-0.0268572570043712,
-0.011309276814864));
#3730=CARTESIAN_POINT('Ctrl Pts',(-0.0164314937189816,-0.0262028735386601,
-0.0111090453915665));
#3731=CARTESIAN_POINT('Ctrl Pts',(-0.0166633222205436,-0.0254833274885652,
-0.0112656247398978));
#3732=CARTESIAN_POINT('Ctrl Pts',(-0.0169158992994086,-0.0252209023127267,
-0.0114362178902033));
#3733=CARTESIAN_POINT('Ctrl Pts',(-0.0203081676226352,-0.0267708873650399,
-0.0021155126422923));
#3734=CARTESIAN_POINT('Ctrl Pts',(-0.0200785196561948,-0.0265738041709282,
-0.0020917130824588));
#3735=CARTESIAN_POINT('Ctrl Pts',(-0.0197226817624966,-0.0259194207052169,
-0.00205483583345293));
#3736=CARTESIAN_POINT('Ctrl Pts',(-0.0200009441080829,-0.0251998746551221,
-0.00208367354295183));
#3737=CARTESIAN_POINT('Ctrl Pts',(-0.0203041108452732,-0.0249374494792836,
-0.00211509221829704));
#3738=CARTESIAN_POINT('Ctrl Pts',(-0.0189031418927575,-0.0264874345315968,
0.0077042925225757));
#3739=CARTESIAN_POINT('Ctrl Pts',(-0.0186893819470375,-0.0262903513374851,
0.0076170497971237));
#3740=CARTESIAN_POINT('Ctrl Pts',(-0.0183581624286546,-0.025635967871774,
0.00748186781338328));
#3741=CARTESIAN_POINT('Ctrl Pts',(-0.018617173404499,-0.0249164218216789,
0.0075875790277952));
#3742=CARTESIAN_POINT('Ctrl Pts',(-0.0188993657804665,-0.0246539966458405,
0.00770275136234211));
#3743=CARTESIAN_POINT('Ctrl Pts',(-0.0130358652570415,-0.0262039816981535,
0.0157029008801321));
#3744=CARTESIAN_POINT('Ctrl Pts',(-0.0128884524327861,-0.0260068985040418,
0.0155252099496276));
#3745=CARTESIAN_POINT('Ctrl Pts',(-0.0126600373081057,-0.0253525150383306,
0.0152498791142621));
#3746=CARTESIAN_POINT('Ctrl Pts',(-0.0128386560822347,-0.0246329689882357,
0.0154651855934702));
#3747=CARTESIAN_POINT('Ctrl Pts',(-0.013033261179951,-0.0243705438123972,
0.0156997619342251));
#3748=CARTESIAN_POINT('Ctrl Pts',(-0.00409133761272355,-0.0259205288647102,
0.0199922010558741));
#3749=CARTESIAN_POINT('Ctrl Pts',(-0.00404506944192617,-0.0257234456705984,
0.0197660067502218));
#3750=CARTESIAN_POINT('Ctrl Pts',(-0.00397337723973951,-0.0250690622048873,
0.0194155202793965));
#3751=CARTESIAN_POINT('Ctrl Pts',(-0.00402943996013551,-0.0243495161547922,
0.0196895978557177));
#3752=CARTESIAN_POINT('Ctrl Pts',(-0.00409052027621162,-0.0240870909789539,
0.0199882052881222));
#3753=CARTESIAN_POINT('Ctrl Pts',(0.00581904070280714,-0.0256370760312667,
0.0195596823618864));
#3754=CARTESIAN_POINT('Ctrl Pts',(0.00575324238779091,-0.025439992837155,
0.0193383789744756));
#3755=CARTESIAN_POINT('Ctrl Pts',(0.00565128836578411,-0.024785609371444,
0.0189954709467443));
#3756=CARTESIAN_POINT('Ctrl Pts',(0.00573101558373356,-0.0240660633213489,
0.0192636222420579));
#3757=CARTESIAN_POINT('Ctrl Pts',(0.00581787836238246,-0.0238036381455105,
0.0195557729931856));
#3758=CARTESIAN_POINT('Ctrl Pts',(0.0143558754866203,-0.0253536231978234,
0.0145074429919169));
#3759=CARTESIAN_POINT('Ctrl Pts',(0.0141935427060434,-0.0251565400037116,
0.0143432702905056));
#3760=CARTESIAN_POINT('Ctrl Pts',(0.0139420092149612,-0.0245021565380005,
0.0140888858551525));
#3761=CARTESIAN_POINT('Ctrl Pts',(0.0141387063640324,-0.0237826104879055,
0.0142878124195111));
#3762=CARTESIAN_POINT('Ctrl Pts',(0.0143530078455102,-0.0235201853120671,
0.0145045428482366));
#3763=CARTESIAN_POINT('Ctrl Pts',(0.019504004333328,-0.0250701703643802,
0.0060280892338005));
#3764=CARTESIAN_POINT('Ctrl Pts',(0.019283456549247,-0.0248730871702684,
0.0059598010029299));
#3765=CARTESIAN_POINT('Ctrl Pts',(0.0189417193235111,-0.0242187037045573,
0.00585398887398305));
#3766=CARTESIAN_POINT('Ctrl Pts',(0.0192089550611642,-0.0234991576544624,
0.00593673310025464));
#3767=CARTESIAN_POINT('Ctrl Pts',(0.0195001083125115,-0.0232367324786239,
0.00602688290851304));
#3768=CARTESIAN_POINT('Ctrl Pts',(0.0200481857661188,-0.024786717530937,
-0.0038767851897245));
#3769=CARTESIAN_POINT('Ctrl Pts',(0.0198214843823591,-0.0245896343368252,
-0.0038330691727521));
#3770=CARTESIAN_POINT('Ctrl Pts',(0.0194702121976062,-0.023935250871114,
-0.00376533151479927));
#3771=CARTESIAN_POINT('Ctrl Pts',(0.0197449041958435,-0.0232157048210191,
-0.00381830181369173));
#3772=CARTESIAN_POINT('Ctrl Pts',(0.0200441810407304,-0.0229532796451808,
-0.00387601293752139));
#3773=CARTESIAN_POINT('Ctrl Pts',(0.0158599630451309,-0.024503264697494,
-0.0128690852968709));
#3774=CARTESIAN_POINT('Ctrl Pts',(0.0156806220533967,-0.0243061815033823,
-0.0127236844157788));
#3775=CARTESIAN_POINT('Ctrl Pts',(0.0154027344598702,-0.0236517980376712,
-0.0124983867827468));
#3776=CARTESIAN_POINT('Ctrl Pts',(0.0156200403032146,-0.0229322519875762,
-0.012674567703702));
#3777=CARTESIAN_POINT('Ctrl Pts',(0.0158567949505613,-0.0226698268117378,
-0.0128665167611594));
#3778=CARTESIAN_POINT('Ctrl Pts',(0.00792798702123047,-0.0242198118640511,
-0.0188261338222622));
#3779=CARTESIAN_POINT('Ctrl Pts',(0.00783834075660512,-0.0240227286699393,
-0.018613370679831));
#3780=CARTESIAN_POINT('Ctrl Pts',(0.00769943450597881,-0.0233683452042283,
-0.0182836957010674));
#3781=CARTESIAN_POINT('Ctrl Pts',(0.00780805806687678,-0.0226487991541332,
-0.0185414988594617));
#3782=CARTESIAN_POINT('Ctrl Pts',(0.00792640340199543,-0.0223863739782948,
-0.0188223753187009));
#3783=CARTESIAN_POINT('Ctrl Pts',(-0.00187535982558948,-0.0239363590306083,
-0.0203417397666046));
#3784=CARTESIAN_POINT('Ctrl Pts',(-0.00185414991546978,-0.0237392758364965,
-0.0201118381631929));
#3785=CARTESIAN_POINT('Ctrl Pts',(-0.00182128531031124,-0.0230848923707854,
-0.0197556072608084));
#3786=CARTESIAN_POINT('Ctrl Pts',(-0.00184698516488058,-0.0223653463206903,
-0.0200341769359987));
#3787=CARTESIAN_POINT('Ctrl Pts',(-0.00187498514827559,-0.022102921144852,
-0.0203376785086945));
#3788=CARTESIAN_POINT('Ctrl Pts',(-0.0112359486041227,-0.0236529061971654,
-0.0170581367917031));
#3789=CARTESIAN_POINT('Ctrl Pts',(-0.0111088892242696,-0.0234558230030536,
-0.0168653661468168));
#3790=CARTESIAN_POINT('Ctrl Pts',(-0.010912011617199,-0.0228014395373425,
-0.01656666940107));
#3791=CARTESIAN_POINT('Ctrl Pts',(-0.0110659683084531,-0.0220818934872475,
-0.0168002478326038));
#3792=CARTESIAN_POINT('Ctrl Pts',(-0.0112337040747076,-0.0218194683114091,
-0.0170547314596185));
#3793=CARTESIAN_POINT('Ctrl Pts',(-0.0179441656722519,-0.0233694533637225,
-0.0097504357479751));
#3794=CARTESIAN_POINT('Ctrl Pts',(-0.0177412498226493,-0.0231723701696107,
-0.0096403005332686));
#3795=CARTESIAN_POINT('Ctrl Pts',(-0.0174268331542154,-0.0225179867038996,
-0.00946964679994475));
#3796=CARTESIAN_POINT('Ctrl Pts',(-0.0176727044377402,-0.0217984406538046,
-0.00960309663471226));
#3797=CARTESIAN_POINT('Ctrl Pts',(-0.0179405811230926,-0.0215360154779662,
-0.00974849018732971));
#3798=CARTESIAN_POINT('Ctrl Pts',(-0.02041650295173,-0.0230860005302794,
-0.000143655894459298));
#3799=CARTESIAN_POINT('Ctrl Pts',(-0.020185629930177,-0.0228889173361676,
-0.000142154076368799));
#3800=CARTESIAN_POINT('Ctrl Pts',(-0.0198278938222802,-0.0222345338704565,
-0.000139827019900267));
#3801=CARTESIAN_POINT('Ctrl Pts',(-0.0201076405559648,-0.0215149878203615,
-0.000141646759175269));
#3802=CARTESIAN_POINT('Ctrl Pts',(-0.0204124245335238,-0.0212525626445231,
-0.000143629364541642));
#3803=CARTESIAN_POINT('Ctrl Pts',(-0.018069352903545,-0.0228025476968362,
0.0094944744963008));
#3804=CARTESIAN_POINT('Ctrl Pts',(-0.0178650214376429,-0.0226054645027244,
0.0093869884061278));
#3805=CARTESIAN_POINT('Ctrl Pts',(-0.0175484112818005,-0.0219510810370134,
0.00922043947246421));
#3806=CARTESIAN_POINT('Ctrl Pts',(-0.0177959978546851,-0.0212315349869183,
0.00935067938719991));
#3807=CARTESIAN_POINT('Ctrl Pts',(-0.01806574334724,-0.0209691098110799,
0.00949257573297135));
#3808=CARTESIAN_POINT('Ctrl Pts',(-0.0114567719967357,-0.0225190948633929,
0.0168888267010435));
#3809=CARTESIAN_POINT('Ctrl Pts',(-0.0113272155475667,-0.0223220116692812,
0.0166977253299936));
#3810=CARTESIAN_POINT('Ctrl Pts',(-0.0111264687493236,-0.0216676282035699,
0.0164016151122024));
#3811=CARTESIAN_POINT('Ctrl Pts',(-0.0112834511166688,-0.020948082153475,
0.0166331708998689));
#3812=CARTESIAN_POINT('Ctrl Pts',(-0.0114544833560905,-0.0206856569776366,
0.016885450857016));
#3813=CARTESIAN_POINT('Ctrl Pts',(-0.00213969291690257,-0.0222356420299496,
0.0202939270224182));
#3814=CARTESIAN_POINT('Ctrl Pts',(-0.00211549393011257,-0.0220385588358378,
0.0200643208017331));
#3815=CARTESIAN_POINT('Ctrl Pts',(-0.00207799777186143,-0.0213841753701267,
0.0197085475927926));
#3816=CARTESIAN_POINT('Ctrl Pts',(-0.00210731946339181,-0.0206646293200317,
0.0199867593554103));
#3817=CARTESIAN_POINT('Ctrl Pts',(-0.00213926543695,-0.0204022041441933,
0.0202898709825032));
#3818=CARTESIAN_POINT('Ctrl Pts',(0.00768254137502155,-0.0219521891965061,
0.0189059845553855));
#3819=CARTESIAN_POINT('Ctrl Pts',(0.007595670607978,-0.0217551060023944,
0.0186920731780108));
#3820=CARTESIAN_POINT('Ctrl Pts',(0.00746106497112746,-0.0211007225366833,
0.0183606190173408));
#3821=CARTESIAN_POINT('Ctrl Pts',(0.00756632548699533,-0.0203811764865883,
0.0186198134815753));
#3822=CARTESIAN_POINT('Ctrl Pts',(0.00768100678550753,-0.0201187513107499,
0.0189022057680237));
#3823=CARTESIAN_POINT('Ctrl Pts',(0.0156913435124315,-0.0216687363630627,
0.0130526300386138));
#3824=CARTESIAN_POINT('Ctrl Pts',(0.0155139092691409,-0.0214716531689511,
0.0129049083514807));
#3825=CARTESIAN_POINT('Ctrl Pts',(0.0152389761688385,-0.0208172697032399,
0.0126760146459892));
#3826=CARTESIAN_POINT('Ctrl Pts',(0.0154539716223595,-0.020097723653145,
0.0128550076663775));
#3827=CARTESIAN_POINT('Ctrl Pts',(0.0156882091009557,-0.0198352984773064,
0.0130500205053986));
#3828=CARTESIAN_POINT('Ctrl Pts',(0.0199961958279351,-0.0213852835296196,
0.0041155769824227));
#3829=CARTESIAN_POINT('Ctrl Pts',(0.019770082346026,-0.0211882003355078,
0.0040689154261662));
#3830=CARTESIAN_POINT('Ctrl Pts',(0.0194197211109221,-0.0205338168697966,
0.00399661367595183));
#3831=CARTESIAN_POINT('Ctrl Pts',(0.0196937007541159,-0.0198142708197017,
0.00405315305806284));
#3832=CARTESIAN_POINT('Ctrl Pts',(0.01999220148795,-0.0195518456438633,
0.00411475269667744));
#3833=CARTESIAN_POINT('Ctrl Pts',(0.0195809164741851,-0.0211018306961765,
-0.0057955386868963));
#3834=CARTESIAN_POINT('Ctrl Pts',(0.0193594989681589,-0.0209047475020647,
-0.0057301254193615));
#3835=CARTESIAN_POINT('Ctrl Pts',(0.0190164141146333,-0.0202503640363536,
-0.00562876802559056));
#3836=CARTESIAN_POINT('Ctrl Pts',(0.0192847036859006,-0.0195308179862585,
-0.00570802868530762));
#3837=CARTESIAN_POINT('Ctrl Pts',(0.0195770050895573,-0.0192683928104202,
-0.00579438314841193));
#3838=CARTESIAN_POINT('Ctrl Pts',(0.0145435342113601,-0.0208183778627334,
-0.0143411487157699));
#3839=CARTESIAN_POINT('Ctrl Pts',(0.0143790793873237,-0.0206212946686217,
-0.0141791017522402));
#3840=CARTESIAN_POINT('Ctrl Pts',(0.0141242578045838,-0.0199669112029107,
-0.0139280111328503));
#3841=CARTESIAN_POINT('Ctrl Pts',(0.0143235262154192,-0.0192473651528157,
-0.0141243619594366));
#3842=CARTESIAN_POINT('Ctrl Pts',(0.0145406290839242,-0.0189849399769772,
-0.0143382861236769));
#3843=CARTESIAN_POINT('Ctrl Pts',(0.00607314823584342,-0.0205349250292906,
-0.0195040192476498));
#3844=CARTESIAN_POINT('Ctrl Pts',(0.00600447647462786,-0.0203378418351787,
-0.0192835905818013));
#3845=CARTESIAN_POINT('Ctrl Pts',(0.0058980700689001,-0.0196834583694677,
-0.0189420379285067));
#3846=CARTESIAN_POINT('Ctrl Pts',(0.00598127901325262,-0.0189639123193727,
-0.0192091293328415));
#3847=CARTESIAN_POINT('Ctrl Pts',(0.0060719351354212,-0.0187014871435342,
-0.0195001253310777));
#3848=CARTESIAN_POINT('Ctrl Pts',(-0.00383076462492871,-0.0202514721958477,
-0.0200654289791623));
#3849=CARTESIAN_POINT('Ctrl Pts',(-0.00378744301144624,-0.0200543890017359,
-0.0198386518960507));
#3850=CARTESIAN_POINT('Ctrl Pts',(-0.0037203164804377,-0.0194000055360249,
-0.0194872624165208));
#3851=CARTESIAN_POINT('Ctrl Pts',(-0.00377280887992949,-0.0186804594859299,
-0.0197620461366507));
#3852=CARTESIAN_POINT('Ctrl Pts',(-0.00382999933995362,-0.0184180343100913,
-0.0200614229165359));
#3853=CARTESIAN_POINT('Ctrl Pts',(-0.012830336359783,-0.0199680193624048,
-0.0158928543011043));
#3854=CARTESIAN_POINT('Ctrl Pts',(-0.0126852476550682,-0.0197709361682931,
-0.0157132606622796));
#3855=CARTESIAN_POINT('Ctrl Pts',(-0.0124604337340341,-0.0191165527025819,
-0.0154349815922116));
#3856=CARTESIAN_POINT('Ctrl Pts',(-0.0126362364023292,-0.018397006652487,
-0.0156525935703879));
#3857=CARTESIAN_POINT('Ctrl Pts',(-0.0128277733387074,-0.0181345814766485,
-0.0158896817434611));
#3858=CARTESIAN_POINT('Ctrl Pts',(-0.0188011732215774,-0.0196845665289619,
-0.0079712523531686));
#3859=CARTESIAN_POINT('Ctrl Pts',(-0.0185885663363126,-0.0194874833348502,
-0.0078812361310425));
#3860=CARTESIAN_POINT('Ctrl Pts',(-0.0182591334831024,-0.018833099869139,
-0.00774175663724058));
#3861=CARTESIAN_POINT('Ctrl Pts',(-0.0185167472888461,-0.0181135538190441,
-0.00785082846292382));
#3862=CARTESIAN_POINT('Ctrl Pts',(-0.0187974174783757,-0.0178511286432056,
-0.00796966219858486));
#3863=CARTESIAN_POINT('Ctrl Pts',(-0.0203338293609358,-0.0194011136955188,
0.0018294434122586));
#3864=CARTESIAN_POINT('Ctrl Pts',(-0.0201038912128212,-0.019204030501407,
0.0018086334371771));
#3865=CARTESIAN_POINT('Ctrl Pts',(-0.0197476036722731,-0.0185496470356959,
0.00177638853523246));
#3866=CARTESIAN_POINT('Ctrl Pts',(-0.0200262176629891,-0.0178301009856009,
0.00180160377342212));
#3867=CARTESIAN_POINT('Ctrl Pts',(-0.0203297674573653,-0.0175676758097624,
0.00182907579992656));
#3868=CARTESIAN_POINT('Ctrl Pts',(-0.0170665137454944,-0.0191176608620755,
0.0111957295533485));
#3869=CARTESIAN_POINT('Ctrl Pts',(-0.0168735223753298,-0.0189205776679638,
0.0110690056845483));
#3870=CARTESIAN_POINT('Ctrl Pts',(-0.0165744836422179,-0.0182661942022527,
0.010872647936007));
#3871=CARTESIAN_POINT('Ctrl Pts',(-0.0168083294550602,-0.0175466481521577,
0.0110261981291815));
#3872=CARTESIAN_POINT('Ctrl Pts',(-0.0170631045144362,-0.0172842229763192,
0.0111934909507045));
#3873=CARTESIAN_POINT('Ctrl Pts',(-0.00977049233401779,-0.0188342080286323,
0.0179166482425122));
#3874=CARTESIAN_POINT('Ctrl Pts',(-0.0096600043273225,-0.0186371248345205,
0.017713924270615));
#3875=CARTESIAN_POINT('Ctrl Pts',(-0.00948880389538979,-0.0179827413688093,
0.0173998049423367));
#3876=CARTESIAN_POINT('Ctrl Pts',(-0.00962268134441299,-0.0172631953187143,
0.0176454436539618));
#3877=CARTESIAN_POINT('Ctrl Pts',(-0.00976854054086515,-0.017000770142876,
0.0179130670831089));
#3878=CARTESIAN_POINT('Ctrl Pts',(-0.000168027709756464,-0.0185507551951889,
0.0204056917054891));
#3879=CARTESIAN_POINT('Ctrl Pts',(-0.000166124290084527,-0.0183536720010772,
0.0201748216552804));
#3880=CARTESIAN_POINT('Ctrl Pts',(-0.000163175054976217,-0.017699288535366,
0.0198170900972685));
#3881=CARTESIAN_POINT('Ctrl Pts',(-0.000165481131523511,-0.0169797424852711,
0.0200968333819346));
#3882=CARTESIAN_POINT('Ctrl Pts',(-0.000167994086200853,-0.0167173173094326,
0.0204016133393749));
#3883=CARTESIAN_POINT('Ctrl Pts',(0.00947417120758233,-0.0182673023617454,
0.0180753116641715));
#3884=CARTESIAN_POINT('Ctrl Pts',(0.00936704068601871,-0.0180702191676337,
0.0178707935203747));
#3885=CARTESIAN_POINT('Ctrl Pts',(0.00920104290432584,-0.0174158357019227,
0.0175538942171761));
#3886=CARTESIAN_POINT('Ctrl Pts',(0.00933085141870453,-0.0166962896518276,
0.0178017066823681));
#3887=CARTESIAN_POINT('Ctrl Pts',(0.00947227872691706,-0.0164338644759892,
0.018071698810961));
#3888=CARTESIAN_POINT('Ctrl Pts',(0.016880013851406,-0.0179838495283022,
0.0114756002488534));
#3889=CARTESIAN_POINT('Ctrl Pts',(0.0166891381675307,-0.0177867663341904,
0.0113457116220071));
#3890=CARTESIAN_POINT('Ctrl Pts',(0.0163933772473111,-0.0171323828684793,
0.0111444498987107));
#3891=CARTESIAN_POINT('Ctrl Pts',(0.0166246606975679,-0.0164128368183843,
0.0113018353717696));
#3892=CARTESIAN_POINT('Ctrl Pts',(0.0168766419912315,-0.0161504116425459,
0.0114733057386236));
#3893=CARTESIAN_POINT('Ctrl Pts',(0.0203013170525322,-0.0177003966948589,
0.002164463662549));
#3894=CARTESIAN_POINT('Ctrl Pts',(0.0200717531919204,-0.0175033135007472,
0.0021398652435676));
#3895=CARTESIAN_POINT('Ctrl Pts',(0.0197160464282952,-0.016848930035036,
0.00210175060551154));
#3896=CARTESIAN_POINT('Ctrl Pts',(0.019994204605324,-0.0161293839849411,
0.00213155506353748));
#3897=CARTESIAN_POINT('Ctrl Pts',(0.0202972617668464,-0.0158669588091027,
0.00216402912975509));
#3898=CARTESIAN_POINT('Ctrl Pts',(0.0189304593103727,-0.0174169438614159,
-0.0076601808092609));
#3899=CARTESIAN_POINT('Ctrl Pts',(0.0187163973098823,-0.0172198606673041,
-0.0075736821060823));
#3900=CARTESIAN_POINT('Ctrl Pts',(0.0183847081374327,-0.016565477201593,
-0.00743965385731612));
#3901=CARTESIAN_POINT('Ctrl Pts',(0.0186440896407406,-0.015845931151498,
-0.00754446109559707));
#3902=CARTESIAN_POINT('Ctrl Pts',(0.0189266778503267,-0.0155835059756595,
-0.00765865279876635));
#3903=CARTESIAN_POINT('Ctrl Pts',(0.0130910501149288,-0.0171334910279729,
-0.0156791308837549));
#3904=CARTESIAN_POINT('Ctrl Pts',(0.0129430196882825,-0.0169364078338611,
-0.0155019541802908));
#3905=CARTESIAN_POINT('Ctrl Pts',(0.0127136508477356,-0.01628202436815,
-0.0152274183751947));
#3906=CARTESIAN_POINT('Ctrl Pts',(0.0128930088763082,-0.015562478318055,
-0.0154421066875086));
#3907=CARTESIAN_POINT('Ctrl Pts',(0.0130884351516343,-0.0153000531422167,
-0.015676001008859));
#3908=CARTESIAN_POINT('Ctrl Pts',(0.00416148767053993,-0.01685003819453,
-0.0199995656674316));
#3909=CARTESIAN_POINT('Ctrl Pts',(0.00411443351919711,-0.0166529550004183,
-0.0197735330599853));
#3910=CARTESIAN_POINT('Ctrl Pts',(0.00404151691640812,-0.0159985715347072,
-0.0194233006719722));
#3911=CARTESIAN_POINT('Ctrl Pts',(0.00409855023563896,-0.0152790254846123,
-0.0196971724551687));
#3912=CARTESIAN_POINT('Ctrl Pts',(0.00416065640164447,-0.0150166003087737,
-0.0199955727820154));
#3913=CARTESIAN_POINT('Ctrl Pts',(-0.00575031326219218,-0.0165665853610872,
-0.0196014399350126));
#3914=CARTESIAN_POINT('Ctrl Pts',(-0.0056852865424585,-0.0163695021669754,
-0.0193799102511176));
#3915=CARTESIAN_POINT('Ctrl Pts',(-0.00558451500270102,-0.0157151187012642,
-0.0190366444914901));
#3916=CARTESIAN_POINT('Ctrl Pts',(-0.00566334386557076,-0.0149955726511693,
-0.0193050897791716));
#3917=CARTESIAN_POINT('Ctrl Pts',(-0.00574916445609678,-0.0147331474753309,
-0.0195975265167693));
#3918=CARTESIAN_POINT('Ctrl Pts',(-0.0143047170178097,-0.0162831325276443,
-0.0145791045310486));
#3919=CARTESIAN_POINT('Ctrl Pts',(-0.0141429537483736,-0.0160860493335325,
-0.0144143655320444));
#3920=CARTESIAN_POINT('Ctrl Pts',(-0.0138923289951449,-0.0154316658678215,
-0.0141591178434068));
#3921=CARTESIAN_POINT('Ctrl Pts',(-0.0140882626726775,-0.0147121198177264,
-0.0143586908732538));
#3922=CARTESIAN_POINT('Ctrl Pts',(-0.0143018596299718,-0.014449694641888,
-0.0145761944878892));
#3923=CARTESIAN_POINT('Ctrl Pts',(-0.0194822246869625,-0.0159996796942013,
-0.0061173615395876));
#3924=CARTESIAN_POINT('Ctrl Pts',(-0.0192619210552267,-0.0158025965000896,
-0.0060483115784901));
#3925=CARTESIAN_POINT('Ctrl Pts',(-0.0189205093356541,-0.0151482130343784,
-0.00594129058328127));
#3926=CARTESIAN_POINT('Ctrl Pts',(-0.0191875966992429,-0.0144286669842835,
-0.0060250375757776));
#3927=CARTESIAN_POINT('Ctrl Pts',(-0.0194783325919184,-0.0141662418084451,
-0.00611614154867399));
#3928=CARTESIAN_POINT('Ctrl Pts',(-0.0200610390312784,-0.0157162268607582,
0.0037848519603051));
#3929=CARTESIAN_POINT('Ctrl Pts',(-0.0198341763170466,-0.0155191436666465,
0.0037419352602076));
#3930=CARTESIAN_POINT('Ctrl Pts',(-0.0194827611494745,-0.0148647602009354,
0.00367537823333582));
#3931=CARTESIAN_POINT('Ctrl Pts',(-0.0197573498357265,-0.0141452141508404,
0.00372754170833625));
#3932=CARTESIAN_POINT('Ctrl Pts',(-0.020057032240569,-0.013882788975002,
0.00378409340357908));
#3933=CARTESIAN_POINT('Ctrl Pts',(-0.0159033115001583,-0.0154327427856922,
0.0127941364985542));
#3934=CARTESIAN_POINT('Ctrl Pts',(-0.0157234933930722,-0.0152356595915805,
0.0126493271549146));
#3935=CARTESIAN_POINT('Ctrl Pts',(-0.0154446383736024,-0.0145812761258693,
0.0124250695220018));
#3936=CARTESIAN_POINT('Ctrl Pts',(-0.0156631594198751,-0.0138617300757744,
0.0126001890359169));
#3937=CARTESIAN_POINT('Ctrl Pts',(-0.0159001333043052,-0.0135993048999359,
0.0127915793174885));
#3938=CARTESIAN_POINT('Ctrl Pts',(-0.010628250485453,-0.0152437429884407,
0.0167814293109726));
#3939=CARTESIAN_POINT('Ctrl Pts',(-0.0105080299442724,-0.0150466597943288,
0.0165915607856881));
#3940=CARTESIAN_POINT('Ctrl Pts',(-0.0103221297995682,-0.0143922763286177,
0.0162971486503165));
#3941=CARTESIAN_POINT('Ctrl Pts',(-0.0104667367291033,-0.0136727302785228,
0.0165278031954709));
#3942=CARTESIAN_POINT('Ctrl Pts',(-0.0106261295573923,-0.0134103051026843,
0.0167780736893242));
#3943=CARTESIAN_POINT('Ctrl Pts',(-0.00767478699367194,-0.0151492274690034,
0.0180373906745197));
#3944=CARTESIAN_POINT('Ctrl Pts',(-0.00758799880539984,-0.0149521442748917,
0.0178333050207338));
#3945=CARTESIAN_POINT('Ctrl Pts',(-0.00745350264480709,-0.0142977608091806,
0.0175170334128708));
#3946=CARTESIAN_POINT('Ctrl Pts',(-0.00755871470389672,-0.0135782147590856,
0.0177644403626753));
#3947=CARTESIAN_POINT('Ctrl Pts',(-0.0076732537274222,-0.0133157895832471,
0.0180337851500836));
#3948=CARTESIAN_POINT('',(-0.000655755054008898,-0.014879727282342,-0.0196071007124314));
#3949=CARTESIAN_POINT('Ctrl Pts',(-0.0130450183153251,-0.0148247757937311,
-0.0142822299878419));
#3950=CARTESIAN_POINT('Ctrl Pts',(-0.0130085606022923,-0.0148249606747704,
-0.0143164644080353));
#3951=CARTESIAN_POINT('Ctrl Pts',(-0.0129720731633173,-0.0148251302920786,
-0.0143504070568468));
#3952=CARTESIAN_POINT('Ctrl Pts',(-0.0129355164081581,-0.014825340442798,
-0.0143842944326479));
#3953=CARTESIAN_POINT('Ctrl Pts',(-0.0128651074456058,-0.0148257451968324,
-0.0144495621229389));
#3954=CARTESIAN_POINT('Ctrl Pts',(-0.0127944252812093,-0.0148263646356344,
-0.0145139247313575));
#3955=CARTESIAN_POINT('Ctrl Pts',(-0.0127235623620307,-0.014826806619533,
-0.0145776016098417));
#3956=CARTESIAN_POINT('Ctrl Pts',(-0.0113828887983345,-0.0148351686251532,
-0.0157823206447333));
#3957=CARTESIAN_POINT('Ctrl Pts',(-0.00995927677071833,-0.014841835857962,
-0.0167182794987574));
#3958=CARTESIAN_POINT('Ctrl Pts',(-0.00855756282751065,-0.0148470819436203,
-0.0174376929256501));
#3959=CARTESIAN_POINT('Ctrl Pts',(-0.00787311453457549,-0.0148496435749651,
-0.017788978075047));
#3960=CARTESIAN_POINT('Ctrl Pts',(-0.00719300142602103,-0.0148520165650796,
-0.0180886673677631));
#3961=CARTESIAN_POINT('Ctrl Pts',(-0.00652515822059589,-0.0148549212455963,
-0.0183426003619661));
#3962=CARTESIAN_POINT('Ctrl Pts',(-0.00527995026949426,-0.0148603370845917,
-0.0188160638648661));
#3963=CARTESIAN_POINT('Ctrl Pts',(-0.00407736194491432,-0.0148660157779122,
-0.0191318243436149));
#3964=CARTESIAN_POINT('Ctrl Pts',(-0.00295630954656381,-0.0148709915955863,
-0.0193314285531944));
#3965=CARTESIAN_POINT('Ctrl Pts',(-0.00280667634280686,-0.0148716557461122,
-0.0193580708559153));
#3966=CARTESIAN_POINT('Ctrl Pts',(-0.0026585440515198,-0.0148723043368501,
-0.0193827005233487));
#3967=CARTESIAN_POINT('Ctrl Pts',(-0.0025119893883217,-0.014872933473645,
-0.0194054375985459));
#3968=CARTESIAN_POINT('Ctrl Pts',(-0.00186480093931973,-0.0148757117548517,
-0.0195058449967864));
#3969=CARTESIAN_POINT('Ctrl Pts',(-0.00124427005222293,-0.0148781261714202,
-0.0195699791407456));
#3970=CARTESIAN_POINT('Ctrl Pts',(-0.000655758746081171,-0.0148797874004441,
-0.0196071546696214));
#3971=CARTESIAN_POINT('Ctrl Pts',(-0.000655710759323642,-0.0148790060309101,
-0.0196064533749551));
#3972=CARTESIAN_POINT('Ctrl Pts',(0.000903615704251642,-0.0149249550488048,
-0.0196587719606484));
#3973=CARTESIAN_POINT('Ctrl Pts',(0.00246970426336399,-0.0149709207914412,
-0.0195269237760705));
#3974=CARTESIAN_POINT('Ctrl Pts',(0.00399690497664398,-0.0150169423508957,
-0.0192089296540644));
#3975=CARTESIAN_POINT('Ctrl Pts',(0.00622241849211722,-0.0150840072767293,
-0.0187455326622927));
#3976=CARTESIAN_POINT('Ctrl Pts',(0.00836520355627616,-0.0151511905926984,
-0.0178867296247722));
#3977=CARTESIAN_POINT('Ctrl Pts',(0.0102984600031371,-0.0152186141589309,
-0.0166951697996546));
#3978=CARTESIAN_POINT('Ctrl Pts',(0.0110939464893708,-0.0152463572635142,
-0.0162048728501945));
#3979=CARTESIAN_POINT('Ctrl Pts',(0.0118549567453681,-0.0152739564462725,
-0.0156579454478137));
#3980=CARTESIAN_POINT('Ctrl Pts',(0.0125724951413861,-0.0153014779103766,
-0.0150584873041567));
#3981=CARTESIAN_POINT('Ctrl Pts',(0.0147954288527999,-0.0153867393969869,
-0.0132013661751526));
#3982=CARTESIAN_POINT('Ctrl Pts',(0.0166005652059825,-0.0154712558802798,
-0.0108392370851734));
#3983=CARTESIAN_POINT('Ctrl Pts',(0.0178127648222905,-0.0155569985574532,
-0.0082095127704954));
#3984=CARTESIAN_POINT('Ctrl Pts',(0.0179423106728998,-0.0155661617413864,
-0.00792847830337473));
#3985=CARTESIAN_POINT('Ctrl Pts',(0.0180651467966989,-0.0155753226380165,
-0.00764433083322214));
#3986=CARTESIAN_POINT('Ctrl Pts',(0.0181810607084642,-0.0155844810013444,
-0.00735735679352799));
#3987=CARTESIAN_POINT('Ctrl Pts',(0.0193816541851585,-0.0156793399453771,
-0.00438498570544645));
#3988=CARTESIAN_POINT('Ctrl Pts',(0.0198386953203597,-0.0157739267886355,
-0.00110914577017236));
#3989=CARTESIAN_POINT('Ctrl Pts',(0.0194976073433033,-0.0158679701451843,
0.00207834151406864));
#3990=CARTESIAN_POINT('Ctrl Pts',(0.01946401419493,-0.0158772323081527,
0.00239227146903592));
#3991=CARTESIAN_POINT('Ctrl Pts',(0.0194226885851144,-0.0158864892029684,
0.00270534440071081));
#3992=CARTESIAN_POINT('Ctrl Pts',(0.0193737643895147,-0.0158957405729697,
0.00301720628223416));
#3993=CARTESIAN_POINT('Ctrl Pts',(0.0189259341791015,-0.0159804234772771,
0.00587185049887055));
#3994=CARTESIAN_POINT('Ctrl Pts',(0.0178378887765308,-0.0160663781594221,
0.00863094446176081));
#3995=CARTESIAN_POINT('Ctrl Pts',(0.0162115738572053,-0.0161516178665345,
0.0110207358710857));
#3996=CARTESIAN_POINT('Ctrl Pts',(0.0156820740920198,-0.0161793704280859,
0.0117988102618713));
#3997=CARTESIAN_POINT('Ctrl Pts',(0.0150955863167675,-0.0162070471468364,
0.0125377931992469));
#3998=CARTESIAN_POINT('Ctrl Pts',(0.0144597382314414,-0.0162345795220638,
0.013231140009651));
#3999=CARTESIAN_POINT('Ctrl Pts',(0.0129290709722485,-0.0163008577830211,
0.0149002230602149));
#4000=CARTESIAN_POINT('Ctrl Pts',(0.0111071781964046,-0.0163675227144383,
0.0163081398936492));
#4001=CARTESIAN_POINT('Ctrl Pts',(0.00909942624383706,-0.016434252705787,
0.0173599022071648));
#4002=CARTESIAN_POINT('Ctrl Pts',(0.00771148623918518,-0.0164803825199727,
0.0180869755831596));
#4003=CARTESIAN_POINT('Ctrl Pts',(0.00623485669705596,-0.0165265434757891,
0.0186439157198871));
#4004=CARTESIAN_POINT('Ctrl Pts',(0.00471521733604892,-0.0165726295214636,
0.0190203251267049));
#4005=CARTESIAN_POINT('Ctrl Pts',(0.00312313037656518,-0.0166209126827289,
0.0194146795527605));
#4006=CARTESIAN_POINT('Ctrl Pts',(0.00148018095799135,-0.0166692567898574,
0.0196117284158546));
#4007=CARTESIAN_POINT('Ctrl Pts',(-0.000161369772578345,-0.0167176712101936,
0.0195981418772729));
#4008=CARTESIAN_POINT('Ctrl Pts',(-0.00235323238261366,-0.0167823160339844,
0.0195800006006358));
#4009=CARTESIAN_POINT('Ctrl Pts',(-0.00454242374398061,-0.0168470861335328,
0.0191861386350806));
#4010=CARTESIAN_POINT('Ctrl Pts',(-0.00660486471467207,-0.0169120043519477,
0.0184496492193185));
#4011=CARTESIAN_POINT('Ctrl Pts',(-0.00756116154717373,-0.0169421051342363,
0.0181081594479879));
#4012=CARTESIAN_POINT('Ctrl Pts',(-0.00849150274058621,-0.0169720701860704,
0.0176928702798565));
#4013=CARTESIAN_POINT('Ctrl Pts',(-0.00938356919395424,-0.0170019724195214,
0.0172067194489621));
#4014=CARTESIAN_POINT('Ctrl Pts',(-0.0118562956452319,-0.0170848586701224,
0.0158591539012112));
#4015=CARTESIAN_POINT('Ctrl Pts',(-0.0140345747408827,-0.0171672626183151,
0.013966399019396));
#4016=CARTESIAN_POINT('Ctrl Pts',(-0.0157186448882689,-0.0172507389495613,
0.0117110048307402));
#4017=CARTESIAN_POINT('Ctrl Pts',(-0.0159522112377684,-0.0172623164138308,
0.0113982006472894));
#4018=CARTESIAN_POINT('Ctrl Pts',(-0.0161763914443463,-0.0172738834721348,
0.0110783527221723));
#4019=CARTESIAN_POINT('Ctrl Pts',(-0.0163906536060836,-0.017285440892682,
0.0107519397836802));
#4020=CARTESIAN_POINT('Ctrl Pts',(-0.0181497743981649,-0.0173803288496712,
0.00807204622594752));
#4021=CARTESIAN_POINT('Ctrl Pts',(-0.0192395106767983,-0.0174745666641522,
0.00494909994973843));
#4022=CARTESIAN_POINT('Ctrl Pts',(-0.019528922588154,-0.0175685852698684,
0.00175659730702414));
#4023=CARTESIAN_POINT('Ctrl Pts',(-0.0195501185508185,-0.0175754710087697,
0.0015227846539645));
#4024=CARTESIAN_POINT('Ctrl Pts',(-0.0195670268553474,-0.0175823555726381,
0.00128860059364991));
#4025=CARTESIAN_POINT('Ctrl Pts',(-0.0195796727182496,-0.0175892391306842,
0.00105419897536061));
#4026=CARTESIAN_POINT('Ctrl Pts',(-0.0197396958983628,-0.0176763449974442,
-0.00191196416213734));
#4027=CARTESIAN_POINT('Ctrl Pts',(-0.0192151169319703,-0.0177648389800419,
-0.00491965430402882));
#4028=CARTESIAN_POINT('Ctrl Pts',(-0.018056532084775,-0.0178524315474995,
-0.00765597664823638));
#4029=CARTESIAN_POINT('Ctrl Pts',(-0.0177211579903995,-0.0178777868575195,
-0.00844805642584555));
#4030=CARTESIAN_POINT('Ctrl Pts',(-0.0173327263894126,-0.0179030665763994,
-0.00921743731193288));
#4031=CARTESIAN_POINT('Ctrl Pts',(-0.0168959645021731,-0.0179282152417503,
-0.00995808968744002));
#4032=CARTESIAN_POINT('Ctrl Pts',(-0.0157045241349357,-0.0179968181486351,
-0.0119785112582111));
#4033=CARTESIAN_POINT('Ctrl Pts',(-0.0141486630143327,-0.0180659614009718,
-0.013789358190885));
#4034=CARTESIAN_POINT('Ctrl Pts',(-0.012322709831395,-0.0181351169664081,
-0.0152645042547255));
#4035=CARTESIAN_POINT('Ctrl Pts',(-0.0111669131328519,-0.0181788912400116,
-0.0161982461306877));
#4036=CARTESIAN_POINT('Ctrl Pts',(-0.00990303248793499,-0.0182226705103367,
-0.0169975445474129));
#4037=CARTESIAN_POINT('Ctrl Pts',(-0.00856751429196882,-0.0182663210550859,
-0.0176461546255123));
#4038=CARTESIAN_POINT('Ctrl Pts',(-0.00701938892658401,-0.0183169205270684,
-0.0183980198694175));
#4039=CARTESIAN_POINT('Ctrl Pts',(-0.00537121002986378,-0.0183676191746147,
-0.0189489925624015));
#4040=CARTESIAN_POINT('Ctrl Pts',(-0.00367922769427143,-0.0184184081771001,
-0.0192721735950416));
#4041=CARTESIAN_POINT('Ctrl Pts',(-0.00160565265864541,-0.0184806516210313,
-0.0196682416314351));
#4042=CARTESIAN_POINT('Ctrl Pts',(0.000533568213939328,-0.018543030709944,
-0.0197220291961561));
#4043=CARTESIAN_POINT('Ctrl Pts',(0.00262389434265562,-0.0186055297049227,
-0.0194409468940969));
#4044=CARTESIAN_POINT('Ctrl Pts',(0.00371046014506032,-0.0186380171094935,
-0.0192948383931874));
#4045=CARTESIAN_POINT('Ctrl Pts',(0.00478537270263039,-0.0186703563384611,
-0.0190583739880546));
#4046=CARTESIAN_POINT('Ctrl Pts',(0.00583268087295753,-0.0187026364667246,
-0.018732145936095));
#4047=CARTESIAN_POINT('Ctrl Pts',(0.00844420093592494,-0.0187831287277264,
-0.0179186784898045));
#4048=CARTESIAN_POINT('Ctrl Pts',(0.0108838519932899,-0.0188632537090882,
-0.0165463796739426));
#4049=CARTESIAN_POINT('Ctrl Pts',(0.0129392053028297,-0.018944394029233,
-0.0147437713206153));
#4050=CARTESIAN_POINT('Ctrl Pts',(0.0132935489654561,-0.0189583826501155,
-0.0144330009809203));
#4051=CARTESIAN_POINT('Ctrl Pts',(0.0136366753356342,-0.0189723486546476,
-0.0141093802218883));
#4052=CARTESIAN_POINT('Ctrl Pts',(0.0139675009063052,-0.0189862952648927,
-0.0137735493842129));
#4053=CARTESIAN_POINT('Ctrl Pts',(0.0162172143140353,-0.0190811364103255,
-0.0114897986550443));
#4054=CARTESIAN_POINT('Ctrl Pts',(0.0178974016225271,-0.0191750803733784,
-0.0086406367786019));
#4055=CARTESIAN_POINT('Ctrl Pts',(0.0188060006814266,-0.019269148505522,
-0.00556660568676258));
#4056=CARTESIAN_POINT('Ctrl Pts',(0.0188496020028798,-0.0192736625921568,
-0.00541909087648457));
#4057=CARTESIAN_POINT('Ctrl Pts',(0.0188914285095607,-0.0192781769640913,
-0.00527105960420948));
#4058=CARTESIAN_POINT('Ctrl Pts',(0.0189314786075905,-0.0192826917338873,
-0.00512255575814425));
#4059=CARTESIAN_POINT('Ctrl Pts',(0.01972602908981,-0.0193722598671754,
-0.00217640060978701));
#4060=CARTESIAN_POINT('Ctrl Pts',(0.019821045497743,-0.0194632958777539,
0.000962801107139979));
#4061=CARTESIAN_POINT('Ctrl Pts',(0.0192041626847601,-0.0195532275986667,
0.00395213029762895));
#4062=CARTESIAN_POINT('Ctrl Pts',(0.0190466911616403,-0.0195761844468247,
0.00471521562084705));
#4063=CARTESIAN_POINT('Ctrl Pts',(0.018842891391928,-0.0195990692756898,
0.00546855965441572));
#4064=CARTESIAN_POINT('Ctrl Pts',(0.0185953289254556,-0.019621839369601,
0.00620708649836395));
#4065=CARTESIAN_POINT('Ctrl Pts',(0.0178241365258611,-0.0196927714604489,
0.00850770297332921));
#4066=CARTESIAN_POINT('Ctrl Pts',(0.0166240604666712,-0.0197644095843297,
0.0106696005501503));
#4067=CARTESIAN_POINT('Ctrl Pts',(0.0150704165496183,-0.0198359882202618,
0.0125356814673914));
#4068=CARTESIAN_POINT('Ctrl Pts',(0.0141715478198037,-0.0198774004105687,
0.0136153122408271));
#4069=CARTESIAN_POINT('Ctrl Pts',(0.0131544661116267,-0.0199187927476816,
0.0145959761209793));
#4070=CARTESIAN_POINT('Ctrl Pts',(0.0120466839392113,-0.0199600171620351,
0.0154582427930756));
#4071=CARTESIAN_POINT('Ctrl Pts',(0.0106247703428332,-0.0200129314954948,
0.0165650205832292));
#4072=CARTESIAN_POINT('Ctrl Pts',(0.00904965680466959,-0.0200659842087421,
0.0174791390055411));
#4073=CARTESIAN_POINT('Ctrl Pts',(0.00737866296071231,-0.0201191457559495,
0.0181577115474691));
#4074=CARTESIAN_POINT('Ctrl Pts',(0.00549767282775982,-0.0201789881940955,
0.0189215613129692));
#4075=CARTESIAN_POINT('Ctrl Pts',(0.00349531295907392,-0.02023896850085,
0.0193868183363768));
#4076=CARTESIAN_POINT('Ctrl Pts',(0.00147282230390386,-0.02029904500411,
0.0195400920527321));
#4077=CARTESIAN_POINT('Ctrl Pts',(0.000298944841168979,-0.0203339141161311,
0.0196290539279325));
#4078=CARTESIAN_POINT('Ctrl Pts',(-0.000883496776352941,-0.0203686267657811,
0.0196134020477244));
#4079=CARTESIAN_POINT('Ctrl Pts',(-0.00205496317493863,-0.020403287786142,
0.0194899894029204));
#4080=CARTESIAN_POINT('Ctrl Pts',(-0.00469484013676617,-0.0204813957278079,
0.0192118813853029));
#4081=CARTESIAN_POINT('Ctrl Pts',(-0.00727886551260464,-0.0205592415375965,
0.0183858992801089));
#4082=CARTESIAN_POINT('Ctrl Pts',(-0.00959346660630121,-0.0206380262831534,
0.0170895075356785));
#4083=CARTESIAN_POINT('Ctrl Pts',(-0.0100752847143674,-0.0206544264815082,
0.016819644612294));
#4084=CARTESIAN_POINT('Ctrl Pts',(-0.0105457379703058,-0.0206707855270969,
0.0165293763784359));
#4085=CARTESIAN_POINT('Ctrl Pts',(-0.0110029146248779,-0.020687111741245,
0.0162193674299961));
#4086=CARTESIAN_POINT('Ctrl Pts',(-0.0136562305008615,-0.0207818641805057,
0.0144201686818401));
#4087=CARTESIAN_POINT('Ctrl Pts',(-0.0158618716883688,-0.0208755109410992,
0.0119550732391251));
#4088=CARTESIAN_POINT('Ctrl Pts',(-0.0173544097733066,-0.0209696879388875,
0.00911838733112494));
#4089=CARTESIAN_POINT('Ctrl Pts',(-0.0173883445806307,-0.0209718291762245,
0.00905389156334628));
#4090=CARTESIAN_POINT('Ctrl Pts',(-0.0174219111255369,-0.0209739706872684,
0.00898920414905274));
#4091=CARTESIAN_POINT('Ctrl Pts',(-0.0174551083184244,-0.0209761124911958,
0.00892432963886571));
#4092=CARTESIAN_POINT('Ctrl Pts',(-0.0188820146188666,-0.0210681730918828,
0.00613584545474059));
#4093=CARTESIAN_POINT('Ctrl Pts',(-0.019628049288058,-0.0211617423291913,
0.00299469020657975));
#4094=CARTESIAN_POINT('Ctrl Pts',(-0.0196077369632178,-0.0212539995391302,
-0.000138394909935007));
#4095=CARTESIAN_POINT('Ctrl Pts',(-0.0196032106322642,-0.0212745578291503,
-0.000836561183613269));
#4096=CARTESIAN_POINT('Ctrl Pts',(-0.0195606831708355,-0.0212950509138142,
-0.00153433901454625));
#4097=CARTESIAN_POINT('Ctrl Pts',(-0.0194812482543893,-0.0213154476470734,
-0.00222779014314904));
#4098=CARTESIAN_POINT('Ctrl Pts',(-0.0191959008745241,-0.0213887171191611,
-0.00471881640041685));
#4099=CARTESIAN_POINT('Ctrl Pts',(-0.0184308358683688,-0.021462866454938,
-0.00715986142911438));
#4100=CARTESIAN_POINT('Ctrl Pts',(-0.0172339131115302,-0.0215368618847863,
-0.00936493693936272));
#4101=CARTESIAN_POINT('Ctrl Pts',(-0.0166023758763786,-0.021575904395185,
-0.0105284099229669));
#4102=CARTESIAN_POINT('Ctrl Pts',(-0.0158507454991229,-0.0216149040989323,
-0.0116262271431031));
#4103=CARTESIAN_POINT('Ctrl Pts',(-0.0149984148624023,-0.0216537093023533,
-0.0126379911740929));
#4104=CARTESIAN_POINT('Ctrl Pts',(-0.0137854168907194,-0.0217089350926892,
-0.014077887459101));
#4105=CARTESIAN_POINT('Ctrl Pts',(-0.0123649029955013,-0.021764342998269,
-0.015346739461254));
#4106=CARTESIAN_POINT('Ctrl Pts',(-0.010791479639955,-0.0218198769627639,
-0.0163838019338294));
#4107=CARTESIAN_POINT('Ctrl Pts',(-0.00916394394924126,-0.0218773208216871,
-0.0174565305047295));
#4108=CARTESIAN_POINT('Ctrl Pts',(-0.00737291587405618,-0.0219348995444445,
-0.0182811541560818));
#4109=CARTESIAN_POINT('Ctrl Pts',(-0.0055039937641171,-0.0219925515469376,
-0.0188285778275897));
#4110=CARTESIAN_POINT('Ctrl Pts',(-0.00429658773353476,-0.0220297972807834,
-0.0191822376397066));
#4111=CARTESIAN_POINT('Ctrl Pts',(-0.00305473367500919,-0.022066883498139,
-0.0194211417066407));
#4112=CARTESIAN_POINT('Ctrl Pts',(-0.00180110368466387,-0.0221039292521993,
-0.0195368515909474));
#4113=CARTESIAN_POINT('Ctrl Pts',(0.000761692193800465,-0.0221796618898609,
-0.0197733973156689));
#4114=CARTESIAN_POINT('Ctrl Pts',(0.00337367247610183,-0.0222552253558908,
-0.0194945162312812));
#4115=CARTESIAN_POINT('Ctrl Pts',(0.00582993563064656,-0.0223316380880958,
-0.0187315855319688));
#4116=CARTESIAN_POINT('Ctrl Pts',(0.0064346128823159,-0.0223504491999333,
-0.0185437689954463));
#4117=CARTESIAN_POINT('Ctrl Pts',(0.00703028075835265,-0.0223691927996668,
-0.0183266803220547));
#4118=CARTESIAN_POINT('Ctrl Pts',(0.00761391629094718,-0.0223878872405628,
-0.0180807299194868));
#4119=CARTESIAN_POINT('Ctrl Pts',(0.010560777391781,-0.0224822782047889,
-0.0168388903919308));
#4120=CARTESIAN_POINT('Ctrl Pts',(0.0132006704121694,-0.0225754168437269,
-0.0148601122852103));
#4121=CARTESIAN_POINT('Ctrl Pts',(0.0152172287955063,-0.0226696741312506,
-0.0123791309466306));
#4122=CARTESIAN_POINT('Ctrl Pts',(0.01522231488082,-0.0226699118633241,
-0.0123728735117583));
#4123=CARTESIAN_POINT('Ctrl Pts',(0.0152273970364441,-0.0226701496025245,
-0.0123666128519242));
#4124=CARTESIAN_POINT('Ctrl Pts',(0.0152324752572928,-0.0226703873488122,
-0.0123603489709264));
#4125=CARTESIAN_POINT('Ctrl Pts',(0.0172509998786791,-0.0227648883068524,
-0.00987054035566706));
#4126=CARTESIAN_POINT('Ctrl Pts',(0.0186467204428144,-0.0228605099088974,
-0.00687152549441249));
#4127=CARTESIAN_POINT('Ctrl Pts',(0.0192539769347493,-0.0229547682298215,
-0.00372363373481995));
#4128=CARTESIAN_POINT('Ctrl Pts',(0.019370885803139,-0.0229729148182597,
-0.00311760239828457));
#4129=CARTESIAN_POINT('Ctrl Pts',(0.0194586125075537,-0.0229910108538788,
-0.00250605353208117));
#4130=CARTESIAN_POINT('Ctrl Pts',(0.0195173600044766,-0.0230090386741227,
-0.0018918023044503));
#4131=CARTESIAN_POINT('Ctrl Pts',(0.0197637739105537,-0.0230846556082399,
0.000684648646508277));
#4132=CARTESIAN_POINT('Ctrl Pts',(0.0194979673236488,-0.0231613311346852,
0.00331514704156359));
#4133=CARTESIAN_POINT('Ctrl Pts',(0.018731870326901,-0.0232377346222429,
0.0057890133096717));
#4134=CARTESIAN_POINT('Ctrl Pts',(0.0183642273702459,-0.0232743999585955,
0.00697619915302768));
#4135=CARTESIAN_POINT('Ctrl Pts',(0.0178815013538567,-0.0233110026581209,
0.00812733639956454));
#4136=CARTESIAN_POINT('Ctrl Pts',(0.0172961279677039,-0.0233473958055563,
0.00922277682275547));
#4137=CARTESIAN_POINT('Ctrl Pts',(0.0163706936124711,-0.0234049308246202,
0.0109545914657036));
#4138=CARTESIAN_POINT('Ctrl Pts',(0.0151855442516326,-0.0234626957850302,
0.0125512683302751));
#4139=CARTESIAN_POINT('Ctrl Pts',(0.0137880096596207,-0.02352060196781,
0.0139331408298609));
#4140=CARTESIAN_POINT('Ctrl Pts',(0.0124594734985582,-0.0235756492333386,
0.0152467881600744));
#4141=CARTESIAN_POINT('Ctrl Pts',(0.0109391213229614,-0.0236308241299244,
0.016366238371173));
#4142=CARTESIAN_POINT('Ctrl Pts',(0.00929588735240023,-0.0236860508873067,
0.0172516693562142));
#4143=CARTESIAN_POINT('Ctrl Pts',(0.00811710185050666,-0.0237256681920151,
0.0178868395308774));
#4144=CARTESIAN_POINT('Ctrl Pts',(0.00687309015360383,-0.0237651290687043,
0.0184030554137299));
#4145=CARTESIAN_POINT('Ctrl Pts',(0.00558870612175764,-0.0238045640196338,
0.018784984362226));
#4146=CARTESIAN_POINT('Ctrl Pts',(0.00319922459331981,-0.0238779292160895,
0.0194955289851573));
#4147=CARTESIAN_POINT('Ctrl Pts',(0.000669974758169881,-0.0239512045248734,
0.0197407874747072));
#4148=CARTESIAN_POINT('Ctrl Pts',(-0.00181066785880628,-0.0240252315212182,
0.0195124811321349));
#4149=CARTESIAN_POINT('Ctrl Pts',(-0.00252176360940174,-0.0240464519429629,
0.019447035320261));
#4150=CARTESIAN_POINT('Ctrl Pts',(-0.00322940845988671,-0.0240675762576381,
0.0193428704584686));
#4151=CARTESIAN_POINT('Ctrl Pts',(-0.00392923242583439,-0.024088636614141,
0.0191997065708046));
#4152=CARTESIAN_POINT('Ctrl Pts',(-0.0069829783833803,-0.0241805354082156,
0.0185749978376185));
#4153=CARTESIAN_POINT('Ctrl Pts',(-0.00988785701785136,-0.0242712176494534,
0.0172065884432616));
#4154=CARTESIAN_POINT('Ctrl Pts',(-0.0123133240267526,-0.0243633612397438,
0.0152501312034336));
#4155=CARTESIAN_POINT('Ctrl Pts',(-0.0123825975680644,-0.024365992944395,
0.0151942530072221));
#4156=CARTESIAN_POINT('Ctrl Pts',(-0.0124514855919403,-0.0243686250970026,
0.0151378930526907));
#4157=CARTESIAN_POINT('Ctrl Pts',(-0.0125199804044071,-0.0243712576597382,
0.0150810549860519));
#4158=CARTESIAN_POINT('Ctrl Pts',(-0.0149866786260567,-0.0244660639316957,
0.0130341502227467));
#4159=CARTESIAN_POINT('Ctrl Pts',(-0.0169424823425737,-0.0245614026809969,
0.0103666358480775));
#4160=CARTESIAN_POINT('Ctrl Pts',(-0.0181542529233318,-0.0246555029313032,
0.00739864538866794));
#4161=CARTESIAN_POINT('Ctrl Pts',(-0.0183569444575039,-0.0246712429768229,
0.00690219288422669));
#4162=CARTESIAN_POINT('Ctrl Pts',(-0.0185388466778128,-0.0246869483736836,
0.00639734152551366));
#4163=CARTESIAN_POINT('Ctrl Pts',(-0.0186997242256504,-0.0247026108802648,
0.00588592746622951));
#4164=CARTESIAN_POINT('Ctrl Pts',(-0.0195006612489684,-0.0247805874628735,
0.00333982665955012));
#4165=CARTESIAN_POINT('Ctrl Pts',(-0.0197794213329064,-0.0248598023042863,
0.000624147735095564));
#4166=CARTESIAN_POINT('Ctrl Pts',(-0.0195040067104076,-0.0249386028212373,
-0.00203217345125546));
#4167=CARTESIAN_POINT('Ctrl Pts',(-0.0193841911481255,-0.0249728839649215,
-0.00318777155878076));
#4168=CARTESIAN_POINT('Ctrl Pts',(-0.0191596184298071,-0.0250070866753463,
-0.00433214403863393));
#4169=CARTESIAN_POINT('Ctrl Pts',(-0.0188371157187017,-0.0250410750195792,
-0.0054475959010222));
#4170=CARTESIAN_POINT('Ctrl Pts',(-0.0182692848109955,-0.0251009183377673,
-0.00741157332419371));
#4171=CARTESIAN_POINT('Ctrl Pts',(-0.0173952856946695,-0.025161042913712,
-0.00929072192545734));
#4172=CARTESIAN_POINT('Ctrl Pts',(-0.016249986978249,-0.0252213210177305,
-0.0109864538767618));
#4173=CARTESIAN_POINT('Ctrl Pts',(-0.0152495808040494,-0.0252739732966203,
-0.012467657592046));
#4174=CARTESIAN_POINT('Ctrl Pts',(-0.0140422967793213,-0.02532674274677,
-0.0138088477588752));
#4175=CARTESIAN_POINT('Ctrl Pts',(-0.0126805261769823,-0.0253795446758429,
-0.0149640636563532));
#4176=CARTESIAN_POINT('Ctrl Pts',(-0.0115977508745757,-0.0254215287109083,
-0.0158826025355068));
#4177=CARTESIAN_POINT('Ctrl Pts',(-0.0104153895313167,-0.0254633662617931,
-0.0166856241861526));
#4178=CARTESIAN_POINT('Ctrl Pts',(-0.00915897394390007,-0.0255051952085922,
-0.0173493879329441));
#4179=CARTESIAN_POINT('Ctrl Pts',(-0.0070262257492598,-0.0255761992709924,
-0.0184761177720319));
#4180=CARTESIAN_POINT('Ctrl Pts',(-0.00468001854776002,-0.0256471783344068,
-0.0192011576929169));
#4181=CARTESIAN_POINT('Ctrl Pts',(-0.00228642115798649,-0.0257188080121602,
-0.0194839219321256));
#4182=CARTESIAN_POINT('Ctrl Pts',(-0.00149688670452756,-0.0257424352515272,
-0.0195771924671016));
#4183=CARTESIAN_POINT('Ctrl Pts',(-0.000701552598095723,-0.0257659420197883,
-0.0196227158660821));
#4184=CARTESIAN_POINT('Ctrl Pts',(9.37377830524499E-5,-0.0257893749139747,
-0.0196189269091382));
#4185=CARTESIAN_POINT('Ctrl Pts',(0.00312985820750312,-0.0258788329161459,
-0.0196044620924655));
#4186=CARTESIAN_POINT('Ctrl Pts',(0.00616557397334545,-0.0259672154427354,
-0.0188702780605337));
#4187=CARTESIAN_POINT('Ctrl Pts',(0.00887271528362817,-0.0260571206866651,
-0.0174977200708101));
#4188=CARTESIAN_POINT('Ctrl Pts',(0.00902428147636026,-0.0260621542604492,
-0.0174208739202171));
#4189=CARTESIAN_POINT('Ctrl Pts',(0.00917484041596892,-0.0260671882605008,
-0.0173420249532098));
#4190=CARTESIAN_POINT('Ctrl Pts',(0.00932433468719113,-0.0260722225146197,
-0.017261187449282));
#4191=CARTESIAN_POINT('Ctrl Pts',(0.0121439604573843,-0.0261671740638094,
-0.0157365035439421));
#4192=CARTESIAN_POINT('Ctrl Pts',(0.0145841389478732,-0.0262622159918982,
-0.0135036885836853));
#4193=CARTESIAN_POINT('Ctrl Pts',(0.0163534641634424,-0.0263561913113416,
-0.0108304291394091));
#4194=CARTESIAN_POINT('Ctrl Pts',(0.0166047400442916,-0.0263695374904179,
-0.010450778402683));
#4195=CARTESIAN_POINT('Ctrl Pts',(0.0168425023672756,-0.0263828621693782,
-0.0100622549595408));
#4196=CARTESIAN_POINT('Ctrl Pts',(0.0170663875068124,-0.026396162060816,
-0.00966593225704818));
#4197=CARTESIAN_POINT('Ctrl Pts',(0.0184189865818417,-0.0264765131769904,
-0.00727155395255795));
#4198=CARTESIAN_POINT('Ctrl Pts',(0.0192654276045952,-0.0265582782291379,
-0.00458546217776503));
#4199=CARTESIAN_POINT('Ctrl Pts',(0.0195228205562866,-0.0266394627542928,
-0.00184617788122422));
#4200=CARTESIAN_POINT('Ctrl Pts',(0.0196239291938111,-0.0266713535138203,
-0.00077013713808983));
#4201=CARTESIAN_POINT('Ctrl Pts',(0.0196342583124065,-0.0267031546447904,
0.000314105961513209));
#4202=CARTESIAN_POINT('Ctrl Pts',(0.0195564173325839,-0.0267347453805016,
0.00139153127642449));
#4203=CARTESIAN_POINT('Ctrl Pts',(0.0194032718918628,-0.02679689743915,
0.00351127302520875));
#4204=CARTESIAN_POINT('Ctrl Pts',(0.0189069877290717,-0.0268594221913386,
0.00561009490340585));
#4205=CARTESIAN_POINT('Ctrl Pts',(0.0180844623839644,-0.0269220947016595,
0.00757177731474371));
#4206=CARTESIAN_POINT('Ctrl Pts',(0.0174246186816989,-0.0269723716462989,
0.00914547202538821));
#4207=CARTESIAN_POINT('Ctrl Pts',(0.0165549465682292,-0.0270227437528215,
0.0106308446142847));
#4208=CARTESIAN_POINT('Ctrl Pts',(0.0155123618614675,-0.027073095280944,
0.0119798233142688));
#4209=CARTESIAN_POINT('Ctrl Pts',(0.0145946146588956,-0.0271174177938103,
0.0131672773601706));
#4210=CARTESIAN_POINT('Ctrl Pts',(0.01354115847437,-0.0271616204105752,
0.0142516898115491));
#4211=CARTESIAN_POINT('Ctrl Pts',(0.0123761318205437,-0.0272058393921263,
0.015199649927857));
#4212=CARTESIAN_POINT('Ctrl Pts',(0.0105678538641073,-0.0272744731949088,
0.0166710114424373));
#4213=CARTESIAN_POINT('Ctrl Pts',(0.0084906961332716,-0.0273431461826361,
0.0178132923912342));
#4214=CARTESIAN_POINT('Ctrl Pts',(0.00628471709647089,-0.0274123689134888,
0.018561356976309));
#4215=CARTESIAN_POINT('Ctrl Pts',(0.00545517208183886,-0.0274383997008716,
0.0188426621187512));
#4216=CARTESIAN_POINT('Ctrl Pts',(0.00460669717915097,-0.0274642850843737,
0.0190688284677934));
#4217=CARTESIAN_POINT('Ctrl Pts',(0.00374655416066146,-0.0274900890489862,
0.0192362649711661));
#4218=CARTESIAN_POINT('Ctrl Pts',(0.000845671417478883,-0.0275771144320224,
0.019800954392311));
#4219=CARTESIAN_POINT('Ctrl Pts',(-0.0021882982907794,-0.0276632147670167,
0.0196967356371811));
#4220=CARTESIAN_POINT('Ctrl Pts',(-0.00504346036763643,-0.0277508490637994,
0.0189379972562266));
#4221=CARTESIAN_POINT('Ctrl Pts',(-0.00528591072169327,-0.0277582906610575,
0.0188735678528698));
#4222=CARTESIAN_POINT('Ctrl Pts',(-0.0055271234826723,-0.0277657307637882,
0.0188044283294439));
#4223=CARTESIAN_POINT('Ctrl Pts',(-0.00576690876011107,-0.0277731690989764,
0.0187305872224479));
#4224=CARTESIAN_POINT('Ctrl Pts',(-0.0088304595001243,-0.0278682029455649,
0.0177871765994215));
#4225=CARTESIAN_POINT('Ctrl Pts',(-0.0116605501369156,-0.0279629477503246,
0.0160754500510622));
#4226=CARTESIAN_POINT('Ctrl Pts',(-0.0139189039442077,-0.0280568364502147,
0.0138003260426776));
#4227=CARTESIAN_POINT('Ctrl Pts',(-0.0141826052963341,-0.0280677995584002,
0.0135346664833432));
#4228=CARTESIAN_POINT('Ctrl Pts',(-0.014438520013723,-0.0280787510049878,
0.0132613351613826));
#4229=CARTESIAN_POINT('Ctrl Pts',(-0.0146863318447243,-0.0280896898985379,
0.0129808773067467));
#4230=CARTESIAN_POINT('Ctrl Pts',(-0.0165608189222392,-0.0281724333838642,
0.0108594506493576));
#4231=CARTESIAN_POINT('Ctrl Pts',(-0.0179735023340083,-0.0282567567457525,
0.00832341042271244));
#4232=CARTESIAN_POINT('Ctrl Pts',(-0.0187852498620262,-0.0283403106262628,
0.00561009013339203));
#4233=CARTESIAN_POINT('Ctrl Pts',(-0.019071804146272,-0.028369805908477,
0.00465226331335297));
#4234=CARTESIAN_POINT('Ctrl Pts',(-0.0192835739375243,-0.0283992052273335,
0.00367236216781156));
#4235=CARTESIAN_POINT('Ctrl Pts',(-0.0194202654736736,-0.0284284053593008,
0.00268243193946394));
#4236=CARTESIAN_POINT('Ctrl Pts',(-0.0197220280352739,-0.028492868067598,
0.000497045119424355));
#4237=CARTESIAN_POINT('Ctrl Pts',(-0.0196568444715561,-0.0285578524001093,
-0.00174319861874526));
#4238=CARTESIAN_POINT('Ctrl Pts',(-0.0192180821897024,-0.0286229460168536,
-0.00390715969639873));
#4239=CARTESIAN_POINT('Ctrl Pts',(-0.0188950806424558,-0.0286708656758439,
-0.0055001926556369));
#4240=CARTESIAN_POINT('Ctrl Pts',(-0.0183697514105633,-0.0287188446721871,
-0.00705181933909233));
#4241=CARTESIAN_POINT('Ctrl Pts',(-0.0176653090419071,-0.0287667188095748,
-0.00851514191290377));
#4242=CARTESIAN_POINT('Ctrl Pts',(-0.0169792701797608,-0.0288133422385465,
-0.00994023528910975));
#4243=CARTESIAN_POINT('Ctrl Pts',(-0.0161219122038384,-0.0288598948013567,
-0.011284777752768));
#4244=CARTESIAN_POINT('Ctrl Pts',(-0.0151133638216669,-0.0289064980128369,
-0.012504855532214));
#4245=CARTESIAN_POINT('Ctrl Pts',(-0.0136795547140408,-0.0289727517595545,
-0.0142393867288386));
#4246=CARTESIAN_POINT('Ctrl Pts',(-0.0119400800033465,-0.0290391076195318,
-0.0157220757387709));
#4247=CARTESIAN_POINT('Ctrl Pts',(-0.0100072301148727,-0.0291059156152962,
-0.0168709170472673));
#4248=CARTESIAN_POINT('Ctrl Pts',(-0.00918469776990588,-0.0291343460369996,
-0.0173598112656478));
#4249=CARTESIAN_POINT('Ctrl Pts',(-0.00832641181399244,-0.0291626066250272,
-0.0177891388975161));
#4250=CARTESIAN_POINT('Ctrl Pts',(-0.00744074818771546,-0.029190781375453,
-0.0181524451790786));
#4251=CARTESIAN_POINT('Ctrl Pts',(-0.00478128440518102,-0.0292753842947964,
-0.0192433784285835));
#4252=CARTESIAN_POINT('Ctrl Pts',(-0.00187449383030889,-0.0293592140511733,
-0.0197382438065783));
#4253=CARTESIAN_POINT('Ctrl Pts',(0.000995189808874395,-0.0294445485708513,
-0.0195938916174581));
#4254=CARTESIAN_POINT('Ctrl Pts',(0.00132656597959674,-0.02945440255823,
-0.0195772225759607));
#4255=CARTESIAN_POINT('Ctrl Pts',(0.00165753649129805,-0.029464249967718,
-0.0195520701754029));
#4256=CARTESIAN_POINT('Ctrl Pts',(0.00198766723496092,-0.0294740908051689,
-0.0195183670413208));
#4257=CARTESIAN_POINT('Ctrl Pts',(0.00517666883137456,-0.0295691514650536,
-0.0191928010331404));
#4258=CARTESIAN_POINT('Ctrl Pts',(0.0082871304814184,-0.0296635980202659,
-0.0180683977015155));
#4259=CARTESIAN_POINT('Ctrl Pts',(0.0109470773074402,-0.0297574423098339,
-0.0162793872257928));
#4260=CARTESIAN_POINT('Ctrl Pts',(0.01119050613998,-0.0297660306040158,
-0.0161156633771631));
#4261=CARTESIAN_POINT('Ctrl Pts',(0.0114301651950789,-0.0297746138598554,
-0.0159463806439406));
#4262=CARTESIAN_POINT('Ctrl Pts',(0.0116658531830485,-0.02978319208939,
-0.0157717664575847));
#4263=CARTESIAN_POINT('Ctrl Pts',(0.0140055475478071,-0.0298683488912893,
-0.0140383568284252));
#4264=CARTESIAN_POINT('Ctrl Pts',(0.0159571727468869,-0.0299552352259145,
-0.0117732162056911));
#4265=CARTESIAN_POINT('Ctrl Pts',(0.0173221907823285,-0.0300411426526651,
-0.00919989604968714));
#4266=CARTESIAN_POINT('Ctrl Pts',(0.0177527305718896,-0.0300682386795853,
-0.00838824617424737));
#4267=CARTESIAN_POINT('Ctrl Pts',(0.0181249994856489,-0.0300952372320005,
-0.00754596446752723));
#4268=CARTESIAN_POINT('Ctrl Pts',(0.0184369511552304,-0.0301220534501706,
-0.00668216082351722));
#4269=CARTESIAN_POINT('Ctrl Pts',(0.0192137625924529,-0.0301888302845616,
-0.00453114636963787));
#4270=CARTESIAN_POINT('Ctrl Pts',(0.0196164267375927,-0.0302562924160481,
-0.00224032555870078));
#4271=CARTESIAN_POINT('Ctrl Pts',(0.0196094190384968,-0.030323803809784,
4.84906989662215E-5));
#4272=CARTESIAN_POINT('Ctrl Pts',(0.0196046903822498,-0.0303693591581745,
0.00159293847659372));
#4273=CARTESIAN_POINT('Ctrl Pts',(0.0194135568751336,-0.0304149370583333,
0.00313640342455747));
#4274=CARTESIAN_POINT('Ctrl Pts',(0.019047731993369,-0.0304603423434905,
0.00463560808389754));
#4275=CARTESIAN_POINT('Ctrl Pts',(0.0186536294961002,-0.0305092573767799,
0.00625069860839309));
#4276=CARTESIAN_POINT('Ctrl Pts',(0.0180557567653891,-0.0305581631130306,
0.00781815199883719));
#4277=CARTESIAN_POINT('Ctrl Pts',(0.0172671375332835,-0.0306071554110806,
0.009283336953647));
#4278=CARTESIAN_POINT('Ctrl Pts',(0.01623887391963,-0.0306710354122055,
0.011193760025984));
#4279=CARTESIAN_POINT('Ctrl Pts',(0.0148862398685084,-0.0307350623474434,
0.0129300842723645));
#4280=CARTESIAN_POINT('Ctrl Pts',(0.0132937144106432,-0.0307994495405957,
0.0144006357898894));
#4281=CARTESIAN_POINT('Ctrl Pts',(0.0125312862585821,-0.0308302751757207,
0.0151046684133428));
#4282=CARTESIAN_POINT('Ctrl Pts',(0.0117131880912757,-0.0308609081724493,
0.0157490040672911));
#4283=CARTESIAN_POINT('Ctrl Pts',(0.0108482984652278,-0.0308914546258236,
0.0163234603091226));
#4284=CARTESIAN_POINT('Ctrl Pts',(0.00852113133900108,-0.0309736462719879,
0.0178691554373608));
#4285=CARTESIAN_POINT('Ctrl Pts',(0.00585467174218183,-0.0310552119365473,
0.0189083009374519));
#4286=CARTESIAN_POINT('Ctrl Pts',(0.00309760206635122,-0.0311382214387872,
0.0193509626820202));
#4287=CARTESIAN_POINT('Ctrl Pts',(0.00269009607870153,-0.0311504905771014,
0.0194163898683538));
#4288=CARTESIAN_POINT('Ctrl Pts',(0.00228048305007236,-0.0311627436988165,
0.0194688840438887));
#4289=CARTESIAN_POINT('Ctrl Pts',(0.00186955578678439,-0.0311749820473303,
0.0195081531509522));
#4290=CARTESIAN_POINT('Ctrl Pts',(-0.00132153853625417,-0.0312700200940963,
0.0198131010962855));
#4291=CARTESIAN_POINT('Ctrl Pts',(-0.00459198687649513,-0.0313641663426267,
0.019319540415208));
#4292=CARTESIAN_POINT('Ctrl Pts',(-0.00755056935903458,-0.0314580135135724,
0.0180857904235446));
#4293=CARTESIAN_POINT('Ctrl Pts',(-0.00774662245845075,-0.031464232379818,
0.0180040348831134));
#4294=CARTESIAN_POINT('Ctrl Pts',(-0.00794130672180289,-0.031470449934086,
0.0179190333665002));
#4295=CARTESIAN_POINT('Ctrl Pts',(-0.00813453007655632,-0.0314766663488512,
0.0178308555039853));
#4296=CARTESIAN_POINT('Ctrl Pts',(-0.0108572040232892,-0.0315642606800064,
0.0165883578294458));
#4297=CARTESIAN_POINT('Ctrl Pts',(-0.0132944577868945,-0.031653710540509,
0.0147097519475955));
#4298=CARTESIAN_POINT('Ctrl Pts',(-0.0151878986939146,-0.0317419551555896,
0.0123908165544185));
#4299=CARTESIAN_POINT('Ctrl Pts',(-0.0157177612312627,-0.0317666496234658,
0.0117418831829995));
#4300=CARTESIAN_POINT('Ctrl Pts',(-0.0162051081672346,-0.0317912496124643,
0.0110585003734337));
#4301=CARTESIAN_POINT('Ctrl Pts',(-0.0166470717886733,-0.0318156881696575,
0.0103471290283823));
#4302=CARTESIAN_POINT('Ctrl Pts',(-0.0178966530201782,-0.0318847842692284,
0.00833584068181472));
#4303=CARTESIAN_POINT('Ctrl Pts',(-0.0187843344620285,-0.0319547423630557,
0.00609425457279965));
#4304=CARTESIAN_POINT('Ctrl Pts',(-0.0192409979553544,-0.0320246657531202,
0.00376902911664772));
#4305=CARTESIAN_POINT('Ctrl Pts',(-0.019523025634694,-0.0320678492607131,
0.00233300905171138));
#4306=CARTESIAN_POINT('Ctrl Pts',(-0.0196407863386565,-0.0321110196364459,
0.000865165204412481));
#4307=CARTESIAN_POINT('Ctrl Pts',(-0.0195969029748661,-0.0321539658826941,
-0.000596501603862492));
#4308=CARTESIAN_POINT('Ctrl Pts',(-0.0195445869337053,-0.0322051647287342,
-0.00233904397756416));
#4309=CARTESIAN_POINT('Ctrl Pts',(-0.0192620509195071,-0.0322564280088935,
-0.00407701328611936));
#4310=CARTESIAN_POINT('Ctrl Pts',(-0.0187517788617904,-0.0323078138556777,
-0.00574563788353306));
#4311=CARTESIAN_POINT('Ctrl Pts',(-0.0181409673181876,-0.0323693243144985,
-0.007743033489713));
#4312=CARTESIAN_POINT('Ctrl Pts',(-0.0172037727418622,-0.0324310102205563,
-0.00964087470389217));
#4313=CARTESIAN_POINT('Ctrl Pts',(-0.0159982760511968,-0.0324929721410272,
-0.0113442407016842));
#4314=CARTESIAN_POINT('Ctrl Pts',(-0.0153520428439146,-0.0325261882011835,
-0.012257367780715));
#4315=CARTESIAN_POINT('Ctrl Pts',(-0.014628157263867,-0.0325591915721241,
-0.0131161818297662));
#4316=CARTESIAN_POINT('Ctrl Pts',(-0.013835042385281,-0.0325921117932741,
-0.0139059775321385));
#4317=CARTESIAN_POINT('Ctrl Pts',(-0.0119126959955938,-0.0326719035989559,
-0.0158202789253399));
#4318=CARTESIAN_POINT('Ctrl Pts',(-0.00958309519333998,-0.032751207277877,
-0.017328620945548));
#4319=CARTESIAN_POINT('Ctrl Pts',(-0.00705378876173899,-0.0328318699198983,
-0.0183056657147985));
#4320=CARTESIAN_POINT('Ctrl Pts',(-0.00659329731282297,-0.0328465555493,
-0.0184835487723145));
#4321=CARTESIAN_POINT('Ctrl Pts',(-0.00612602988253921,-0.0328612101419085,
-0.0186440082409796));
#4322=CARTESIAN_POINT('Ctrl Pts',(-0.00565321679376302,-0.0328758380563846,
-0.0187862862357691));
#4323=CARTESIAN_POINT('Ctrl Pts',(-0.00258349574775682,-0.0329708092363131,
-0.0197100207206148));
#4324=CARTESIAN_POINT('Ctrl Pts',(0.000720370277515814,-0.0330646552684811,
-0.0198664196698634));
#4325=CARTESIAN_POINT('Ctrl Pts',(0.00386308956561997,-0.0331585822269295,
-0.0192355460828685));
#4326=CARTESIAN_POINT('Ctrl Pts',(0.00399198874764756,-0.0331624346575809,
-0.0192096706922046));
#4327=CARTESIAN_POINT('Ctrl Pts',(0.0041206165887988,-0.0331662872238686,
-0.0191824726563468));
#4328=CARTESIAN_POINT('Ctrl Pts',(0.00424894838758568,-0.0331701400087521,
-0.0191539638678306));
#4329=CARTESIAN_POINT('Ctrl Pts',(0.00724951984175235,-0.0332602233431244,
-0.0184873897387111));
#4330=CARTESIAN_POINT('Ctrl Pts',(0.0100941471789506,-0.0333521993207827,
-0.0171001537451341));
#4331=CARTESIAN_POINT('Ctrl Pts',(0.0124672858710035,-0.0334427507785362,
-0.0151453514113797));
#4332=CARTESIAN_POINT('Ctrl Pts',(0.0130514192488031,-0.0334650394585275,
-0.0146641889348796));
#4333=CARTESIAN_POINT('Ctrl Pts',(0.0136070409756141,-0.033487241746202,
-0.0141486761580583));
#4334=CARTESIAN_POINT('Ctrl Pts',(0.0141311486483386,-0.0335093082906562,
-0.0136030638163688));
#4335=CARTESIAN_POINT('Ctrl Pts',(0.0158275119094213,-0.0335807303996222,
-0.0118370970515167));
#4336=CARTESIAN_POINT('Ctrl Pts',(0.0171957181486046,-0.0336532018334457,
-0.00974923086367196));
#4337=CARTESIAN_POINT('Ctrl Pts',(0.0181294369197361,-0.0337255289983354,
-0.00748364623484846));
#4338=CARTESIAN_POINT('Ctrl Pts',(0.0186562028362056,-0.0337663330246404,
-0.00620549611059311));
#4339=CARTESIAN_POINT('Ctrl Pts',(0.0190448017511667,-0.0338070912023948,
-0.00487086722918503));
#4340=CARTESIAN_POINT('Ctrl Pts',(0.0192911845654427,-0.0338475894271813,
-0.00351156361675363));
#4341=CARTESIAN_POINT('Ctrl Pts',(0.0196165271832041,-0.0339010663651141,
-0.00171663568356761));
#4342=CARTESIAN_POINT('Ctrl Pts',(0.0196940795992458,-0.0339546924762285,
0.000125911743918987));
#4343=CARTESIAN_POINT('Ctrl Pts',(0.0195121989947636,-0.034008475533508,
0.00194268404489854));
#4344=CARTESIAN_POINT('Ctrl Pts',(0.0193121923264237,-0.0340676185637955,
0.00394051430330193));
#4345=CARTESIAN_POINT('Ctrl Pts',(0.0187984243001263,-0.0341269512773226,
0.00590701259734981));
#4346=CARTESIAN_POINT('Ctrl Pts',(0.0180051332542812,-0.03418648491559,
0.00774942473196));
#4347=CARTESIAN_POINT('Ctrl Pts',(0.017530740585413,-0.0342220863782474,
0.00885119792638907));
#4348=CARTESIAN_POINT('Ctrl Pts',(0.016956076237132,-0.03425745895916,0.00991053009503754));
#4349=CARTESIAN_POINT('Ctrl Pts',(0.0162877911874237,-0.034292756058721,
0.0109075793488045));
#4350=CARTESIAN_POINT('Ctrl Pts',(0.0148223090208853,-0.0343701590620648,
0.0130940084798972));
#4351=CARTESIAN_POINT('Ctrl Pts',(0.0129060821059735,-0.0344471992440921,
0.0149805624864412));
#4352=CARTESIAN_POINT('Ctrl Pts',(0.0107029147314554,-0.0345254964611443,
0.0164178631165499));
#4353=CARTESIAN_POINT('Ctrl Pts',(0.0102216825860553,-0.0345425987195458,
0.0167318089718726));
#4354=CARTESIAN_POINT('Ctrl Pts',(0.00972659808974646,-0.0345596481877032,
0.0170246305506318));
#4355=CARTESIAN_POINT('Ctrl Pts',(0.00921932563172663,-0.034576655949092,
0.0172947723169396));
#4356=CARTESIAN_POINT('Ctrl Pts',(0.0063897707310308,-0.0346715248776665,
0.0188016173006444));
#4357=CARTESIAN_POINT('Ctrl Pts',(0.00318032270944225,-0.0347650962112654,
0.0196019439814523));
#4358=CARTESIAN_POINT('Ctrl Pts',(-2.49331621524497E-5,-0.0348593076794368,
0.0195980692157828));
#4359=CARTESIAN_POINT('Ctrl Pts',(-7.54601810480597E-5,-0.0348607928103665,
0.019598008134744));
#4360=CARTESIAN_POINT('Ctrl Pts',(-0.000125986040205073,-0.0348622781001671,
0.0195977474672461));
#4361=CARTESIAN_POINT('Ctrl Pts',(-0.000176509228043353,-0.0348637635564118,
0.0195972875990376));
#4362=CARTESIAN_POINT('Ctrl Pts',(-0.00333101469123202,-0.034956510669962,
0.0195685749061471));
#4363=CARTESIAN_POINT('Ctrl Pts',(-0.00648205031447883,-0.035050756703916,
0.0187615323476891));
#4364=CARTESIAN_POINT('Ctrl Pts',(-0.00926324103050873,-0.0351435222492291,
0.0172710232525738));
#4365=CARTESIAN_POINT('Ctrl Pts',(-0.00985890041117625,-0.0351633902384864,
0.0169517946145093));
#4366=CARTESIAN_POINT('Ctrl Pts',(-0.0104376290749533,-0.0351831902755917,
0.0166012524854383));
#4367=CARTESIAN_POINT('Ctrl Pts',(-0.0109967330140908,-0.0352028931994252,
0.0162219382377364));
#4368=CARTESIAN_POINT('Ctrl Pts',(-0.01309005341998,-0.0352766621887478,
0.0148017617743336));
#4369=CARTESIAN_POINT('Ctrl Pts',(-0.0149115018573855,-0.035351701035855,
0.0129719968452355));
#4370=CARTESIAN_POINT('Ctrl Pts',(-0.0163153781344099,-0.0354264295478119,
0.0108657462200584));
#4371=CARTESIAN_POINT('Ctrl Pts',(-0.01703718964203,-0.0354648516657439,
0.00978280467879431));
#4372=CARTESIAN_POINT('Ctrl Pts',(-0.0176487245540678,-0.0355031917479819,
0.00862686472502807));
#4373=CARTESIAN_POINT('Ctrl Pts',(-0.0181415456803574,-0.0355412352433999,
0.00742328600087869));
#4374=CARTESIAN_POINT('Ctrl Pts',(-0.0188634211280072,-0.0355969606655054,
0.00566030571466739));
#4375=CARTESIAN_POINT('Ctrl Pts',(-0.0193315155851785,-0.0356529489703328,
0.00379020662592343));
#4376=CARTESIAN_POINT('Ctrl Pts',(-0.019516600681385,-0.0357091383931354,
0.00189242747674087));
#4377=CARTESIAN_POINT('Ctrl Pts',(-0.0197036280091205,-0.035765917452115,
-2.5266439077074E-5));
#4378=CARTESIAN_POINT('Ctrl Pts',(-0.0196016543447572,-0.0358229018585889,
-0.00197108242293163));
#4379=CARTESIAN_POINT('Ctrl Pts',(-0.0192242995533401,-0.035880028942334,
-0.00385889995110115));
#4380=CARTESIAN_POINT('Ctrl Pts',(-0.0189733203741154,-0.0359180242425554,
-0.00511448992775608));
#4381=CARTESIAN_POINT('Ctrl Pts',(-0.0186005846665095,-0.0359557662036048,
-0.00634663312195126));
#4382=CARTESIAN_POINT('Ctrl Pts',(-0.0181093149417589,-0.0359934370273187,
-0.00753004440065671));
#4383=CARTESIAN_POINT('Ctrl Pts',(-0.0171309774475972,-0.0360684564665767,
-0.00988674493936628));
#4384=CARTESIAN_POINT('Ctrl Pts',(-0.0156820222735356,-0.036143193839964,
-0.0120498892647661));
#4385=CARTESIAN_POINT('Ctrl Pts',(-0.0138831148757074,-0.03621909007361,
-0.0138560842914719));
#4386=CARTESIAN_POINT('Ctrl Pts',(-0.0134205486779466,-0.0362386058264856,
-0.0143205244104722));
#4387=CARTESIAN_POINT('Ctrl Pts',(-0.0129346925017297,-0.0362580447041235,
-0.0147618463397208));
#4388=CARTESIAN_POINT('Ctrl Pts',(-0.0124275080083751,-0.0362774274254173,
-0.0151772946451333));
#4389=CARTESIAN_POINT('Ctrl Pts',(-0.00997181661059036,-0.03637127489625,
-0.0171888167701062));
#4390=CARTESIAN_POINT('Ctrl Pts',(-0.00701527135902465,-0.0364638064814046,
-0.018593323428331));
#4391=CARTESIAN_POINT('Ctrl Pts',(-0.00390217325704731,-0.0365573871093562,
-0.0192258492304552));
#4392=CARTESIAN_POINT('Ctrl Pts',(0.0018072795449973,-0.0358246253955787,
-0.0199290486224839));
#4393=CARTESIAN_POINT('Ctrl Pts',(-0.0014970135750124,-0.035728809949298,
-0.0202288151746577));
#4394=CARTESIAN_POINT('Ctrl Pts',(-0.00825431805500393,-0.0355371805596911,
-0.0191518074061349));
#4395=CARTESIAN_POINT('Ctrl Pts',(-0.0163911724478255,-0.0352497372267573,
-0.0128878224691861));
#4396=CARTESIAN_POINT('Ctrl Pts',(-0.0205497446769181,-0.0349622953967777,
-0.0035015308441594));
#4397=CARTESIAN_POINT('Ctrl Pts',(-0.0197234918826227,-0.0346748535667981,
0.0067324474997282));
#4398=CARTESIAN_POINT('Ctrl Pts',(-0.0141117310503391,-0.0343874117368181,
0.0153300482658649));
#4399=CARTESIAN_POINT('Ctrl Pts',(-0.0050764808211574,-0.0340999699068382,
0.0202060425889613));
#4400=CARTESIAN_POINT('Ctrl Pts',(0.00519052523274601,-0.0338125280768582,
0.0201771761175396));
#4401=CARTESIAN_POINT('Ctrl Pts',(0.01419829847174,-0.0335250862468783,
0.0152506034061157));
#4402=CARTESIAN_POINT('Ctrl Pts',(0.0197615595356979,-0.0332376444168984,
0.0066214703482489));
#4403=CARTESIAN_POINT('Ctrl Pts',(0.0205305871232205,-0.0329502025869186,
-0.0036166968707433));
#4404=CARTESIAN_POINT('Ctrl Pts',(0.0163188271029613,-0.0326627607569391,
-0.0129800653420092));
#4405=CARTESIAN_POINT('Ctrl Pts',(0.00814807352139774,-0.0323753189269596,
-0.0191970064388761));
#4406=CARTESIAN_POINT('Ctrl Pts',(-0.00199938680303539,-0.0320878770969802,
-0.0207592510164779));
#4407=CARTESIAN_POINT('Ctrl Pts',(-0.0116617105136433,-0.0318004352670006,
-0.0172877851929965));
#4408=CARTESIAN_POINT('Ctrl Pts',(-0.0184947485956263,-0.0315129934370212,
-0.0096248122391782));
#4409=CARTESIAN_POINT('Ctrl Pts',(-0.0208407583080633,-0.0312255516070416,
0.000370577086633903));
#4410=CARTESIAN_POINT('Ctrl Pts',(-0.0181305808669398,-0.0309381097770618,
0.0102734304859164));
#4411=CARTESIAN_POINT('Ctrl Pts',(-0.0110217245843815,-0.0306506679470819,
0.0176812459592437));
#4412=CARTESIAN_POINT('Ctrl Pts',(-0.00123884811233346,-0.0303632261171019,
0.02079683510706));
#4413=CARTESIAN_POINT('Ctrl Pts',(0.00884465362325741,-0.0300757842871219,
0.0188643340435688));
#4414=CARTESIAN_POINT('Ctrl Pts',(0.0167824519347052,-0.029788342457142,
0.0123525811512873));
#4415=CARTESIAN_POINT('Ctrl Pts',(0.0206487809076851,-0.0295009006271622,
0.0028413736595148));
#4416=CARTESIAN_POINT('Ctrl Pts',(0.0195056418436269,-0.0292134587971825,
-0.0073618023556047));
#4417=CARTESIAN_POINT('Ctrl Pts',(0.0136303683472667,-0.028926016967203,
-0.0157815843627193));
#4418=CARTESIAN_POINT('Ctrl Pts',(0.00444834324550576,-0.0286385751372235,
-0.0203752738097234));
#4419=CARTESIAN_POINT('Ctrl Pts',(-0.00581280935325321,-0.028351133307244,
-0.0200284092077217));
#4420=CARTESIAN_POINT('Ctrl Pts',(-0.0146636613911297,-0.0280636914772647,
-0.0148251423580733));
#4421=CARTESIAN_POINT('Ctrl Pts',(-0.0199569336825101,-0.0277762496472851,
-0.0060278225301016));
#4422=CARTESIAN_POINT('Ctrl Pts',(-0.0204084410023281,-0.0274888078173054,
0.0042292583824129));
#4423=CARTESIAN_POINT('Ctrl Pts',(-0.0159086444874741,-0.0272013659873256,
0.0134576601417012));
#4424=CARTESIAN_POINT('Ctrl Pts',(-0.00754922653812011,-0.0269139241573458,
0.0194185073343332));
#4425=CARTESIAN_POINT('Ctrl Pts',(0.00264175903907277,-0.0266264823273656,
0.0206656563516187));
#4426=CARTESIAN_POINT('Ctrl Pts',(0.0121919072012456,-0.0263390404973856,
0.0168965400378862));
#4427=CARTESIAN_POINT('Ctrl Pts',(0.0187842845863197,-0.0260515986674057,
0.0090255726183982));
#4428=CARTESIAN_POINT('Ctrl Pts',(0.0208195339027121,-0.025764156837426,
-0.0010376936468863));
#4429=CARTESIAN_POINT('Ctrl Pts',(0.0178038892987079,-0.0254767150074464,
-0.0108518393217896));
#4430=CARTESIAN_POINT('Ctrl Pts',(0.0104689674437594,-0.0251892731774669,
-0.0180358833839934));
#4431=CARTESIAN_POINT('Ctrl Pts',(0.000594272159731003,-0.0249018313474875,
-0.0208469260292538));
#4432=CARTESIAN_POINT('Ctrl Pts',(-0.00942452576844355,-0.024614389517508,
-0.0186029884676687));
#4433=CARTESIAN_POINT('Ctrl Pts',(-0.0171567952370878,-0.0243269476875286,
-0.0118484657924416));
#4434=CARTESIAN_POINT('Ctrl Pts',(-0.0207266330882355,-0.0240395058575489,
-0.0022220528871898));
#4435=CARTESIAN_POINT('Ctrl Pts',(-0.0192679714584271,-0.0237520640275692,
0.0079408145209589));
#4436=CARTESIAN_POINT('Ctrl Pts',(-0.0131346919562726,-0.0234646221975894,
0.0161745530554479));
#4437=CARTESIAN_POINT('Ctrl Pts',(-0.00381477148602136,-0.0231771803676093,
0.0204815996228869));
#4438=CARTESIAN_POINT('Ctrl Pts',(0.00643071145356841,-0.0228897385376294,
0.0198170343210209));
#4439=CARTESIAN_POINT('Ctrl Pts',(0.0151161303748036,-0.0226022967076494,
0.0143420853834926));
#4440=CARTESIAN_POINT('Ctrl Pts',(0.0201343413338867,-0.0223148548776695,
0.0053850140721732));
#4441=CARTESIAN_POINT('Ctrl Pts',(0.020267890926801,-0.02202741304769,-0.0048811308816034));
#4442=CARTESIAN_POINT('Ctrl Pts',(0.0154843790795016,-0.0217399712177102,
-0.0139657102396732));
#4443=CARTESIAN_POINT('Ctrl Pts',(0.00694431953473418,-0.0214525293877308,
-0.0196647409183816));
#4444=CARTESIAN_POINT('Ctrl Pts',(-0.00328040897470382,-0.0211650875577514,
-0.0205955978437074));
#4445=CARTESIAN_POINT('Ctrl Pts',(-0.0127092151321477,-0.020877645727772,
-0.016532448554027));
#4446=CARTESIAN_POINT('Ctrl Pts',(-0.0190546040029382,-0.0205902038977924,
-0.0084610417508228));
#4447=CARTESIAN_POINT('Ctrl Pts',(-0.0207771394516873,-0.0203027620678128,
0.0016604422976303));
#4448=CARTESIAN_POINT('Ctrl Pts',(-0.0174589222204372,-0.0200153202378329,
0.011376460107674));
#4449=CARTESIAN_POINT('Ctrl Pts',(-0.00990497523015356,-0.019727878407853,
0.0183298371743477));
#4450=CARTESIAN_POINT('Ctrl Pts',(5.20606456139788E-5,-0.0194404365778731,
0.020833635125608));
#4451=CARTESIAN_POINT('Ctrl Pts',(0.00999653822850537,-0.0191529947478931,
0.0182804149218822));
#4452=CARTESIAN_POINT('Ctrl Pts',(0.0175158570243602,-0.0188655529179132,
0.0112896057713446));
#4453=CARTESIAN_POINT('Ctrl Pts',(0.0207857772737362,-0.0185781110879334,
0.0015572273994985));
#4454=CARTESIAN_POINT('Ctrl Pts',(0.0190129931161644,-0.0182906692579537,
-0.0085555766466635));
#4455=CARTESIAN_POINT('Ctrl Pts',(0.0126275947526594,-0.0180032274279742,
-0.0165953684138755));
#4456=CARTESIAN_POINT('Ctrl Pts',(0.00317872440206749,-0.0177157855979947,
-0.0206116382690874));
#4457=CARTESIAN_POINT('Ctrl Pts',(-0.00704125428037191,-0.0174283437680154,
-0.0196300095782498));
#4458=CARTESIAN_POINT('Ctrl Pts',(-0.0155529043367831,-0.0171409019380359,
-0.0138886348291381));
#4459=CARTESIAN_POINT('Ctrl Pts',(-0.0202912353295003,-0.0168534601080563,
-0.004780407174956));
#4460=CARTESIAN_POINT('Ctrl Pts',(-0.0201067028309385,-0.0165660182780766,
0.0054849432424136));
#4461=CARTESIAN_POINT('Ctrl Pts',(-0.0150440594331428,-0.0162785764480968,
0.0144169896385579));
#4462=CARTESIAN_POINT('Ctrl Pts',(-0.00633157085961099,-0.0159911346181168,
0.0198487149871152));
#4463=CARTESIAN_POINT('Ctrl Pts',(0.00391711726340507,-0.0157036927881368,
0.0204624236649183));
#4464=CARTESIAN_POINT('Ctrl Pts',(0.0132154692055617,-0.0154162509581569,
0.0161090665118022));
#4465=CARTESIAN_POINT('Ctrl Pts',(0.0193079033024105,-0.0151288091281771,
0.0078451179792795));
#4466=CARTESIAN_POINT('Ctrl Pts',(0.0207158218420712,-0.0148413672981972,
-0.0023251706994611));
#4467=CARTESIAN_POINT('Ctrl Pts',(0.0170987197673431,-0.0145539254682177,
-0.0119331239693113));
#4468=CARTESIAN_POINT('Ctrl Pts',(0.00933074883926295,-0.0142664386006541,
-0.0186514926199319));
#4469=CARTESIAN_POINT('Ctrl Pts',(0.00264391175863556,-0.0140747656764173,
-0.0201113462698179));
#4470=CARTESIAN_POINT('Ctrl Pts',(-0.000673574760065274,-0.0139789066955068,
-0.0199994897653515));
#4471=CARTESIAN_POINT('Ctrl Pts',(0.00180728372299196,-0.0361711216641692,
-0.0199290945259055));
#4472=CARTESIAN_POINT('Ctrl Pts',(-0.00149730426163121,-0.0360753062178887,
-0.0202288878252905));
#4473=CARTESIAN_POINT('Ctrl Pts',(-0.008254180257986,-0.0358836768282816,
-0.0191518818053576));
#4474=CARTESIAN_POINT('Ctrl Pts',(-0.0163913149896612,-0.0355962334953478,
-0.0128878715699496));
#4475=CARTESIAN_POINT('Ctrl Pts',(-0.0205497844288957,-0.0353087916653683,
-0.0035015444551535));
#4476=CARTESIAN_POINT('Ctrl Pts',(-0.0197235872309711,-0.0350213498353884,
0.0067324735168717));
#4477=CARTESIAN_POINT('Ctrl Pts',(-0.0141117755665639,-0.0347339080054086,
0.0153301071890582));
#4478=CARTESIAN_POINT('Ctrl Pts',(-0.0050765051858572,-0.0344464661754287,
0.0202061203270623));
#4479=CARTESIAN_POINT('Ctrl Pts',(0.0051905476009342,-0.0341590243454487,
0.0201772537090779));
#4480=CARTESIAN_POINT('Ctrl Pts',(0.0141983518448428,-0.0338715825154687,
0.0152506620774977));
#4481=CARTESIAN_POINT('Ctrl Pts',(0.0197616360988663,-0.0335841406854889,
0.0066214958401352));
#4482=CARTESIAN_POINT('Ctrl Pts',(0.0205306657431374,-0.0332966988555092,
-0.0036167107302813));
#4483=CARTESIAN_POINT('Ctrl Pts',(0.0163188899809852,-0.0330092570255296,
-0.0129801151968209));
#4484=CARTESIAN_POINT('Ctrl Pts',(0.00814810476740201,-0.0327218151955501,
-0.0191970801907068));
#4485=CARTESIAN_POINT('Ctrl Pts',(-0.0019993944528508,-0.0324343733655706,
-0.0207593307741705));
#4486=CARTESIAN_POINT('Ctrl Pts',(-0.0116617553612135,-0.0321469315355913,
-0.0172878516059955));
#4487=CARTESIAN_POINT('Ctrl Pts',(-0.0184948196819541,-0.0318594897056118,
-0.0096248491956079));
#4488=CARTESIAN_POINT('Ctrl Pts',(-0.0208408384263057,-0.031572047875632,
0.000370578552856904));
#4489=CARTESIAN_POINT('Ctrl Pts',(-0.0181306505603086,-0.0312846060456523,
0.01027347001898));
#4490=CARTESIAN_POINT('Ctrl Pts',(-0.01102176695451,-0.0309971642156725,
0.0176813139681954));
#4491=CARTESIAN_POINT('Ctrl Pts',(-0.00123885287507689,-0.0307097223856924,
0.0207969150924243));
#4492=CARTESIAN_POINT('Ctrl Pts',(0.00884468762095587,-0.0304222805557124,
0.0188644066003435));
#4493=CARTESIAN_POINT('Ctrl Pts',(0.0167825164459691,-0.0301348387257325,
0.0123526286766807));
#4494=CARTESIAN_POINT('Ctrl Pts',(0.0206488602810258,-0.0298473968957526,
0.002841384623534));
#4495=CARTESIAN_POINT('Ctrl Pts',(0.0195057168228109,-0.029559955065773,
-0.0073618306129097));
#4496=CARTESIAN_POINT('Ctrl Pts',(0.0136304207416656,-0.0292725132357935,
-0.0157816449859261));
#4497=CARTESIAN_POINT('Ctrl Pts',(0.00444836034394288,-0.028985071405814,
-0.0203753520912142));
#4498=CARTESIAN_POINT('Ctrl Pts',(-0.00581283169901668,-0.0286976295758346,
-0.0200284861558542));
#4499=CARTESIAN_POINT('Ctrl Pts',(-0.0146637177598353,-0.0284101877458552,
-0.0148251993046876));
#4500=CARTESIAN_POINT('Ctrl Pts',(-0.0199570103987209,-0.0281227459158755,
-0.0060278456595468));
#4501=CARTESIAN_POINT('Ctrl Pts',(-0.0204085194541451,-0.0278353040858959,
0.0042292746815034));
#4502=CARTESIAN_POINT('Ctrl Pts',(-0.0159087056419355,-0.0275478622559161,
0.0134577119150531));
#4503=CARTESIAN_POINT('Ctrl Pts',(-0.00754925555872032,-0.0272604204259361,
0.0194185820213657));
#4504=CARTESIAN_POINT('Ctrl Pts',(0.00264176919293555,-0.0269729785959562,
0.0206657358327305));
#4505=CARTESIAN_POINT('Ctrl Pts',(0.0121919540661729,-0.0266855367659762,
0.0168966050303986));
#4506=CARTESIAN_POINT('Ctrl Pts',(0.0187843567925492,-0.0263980949359962,
0.0090256073546687));
#4507=CARTESIAN_POINT('Ctrl Pts',(0.0208196139325027,-0.0261106531060165,
-0.0010376975941219));
#4508=CARTESIAN_POINT('Ctrl Pts',(0.0178039577362676,-0.0258232112760369,
-0.0108518809949043));
#4509=CARTESIAN_POINT('Ctrl Pts',(0.010469007685653,-0.0255357694460574,
-0.0180359526727953));
#4510=CARTESIAN_POINT('Ctrl Pts',(0.000594274442991101,-0.025248327616078,
-0.0208470061237904));
#4511=CARTESIAN_POINT('Ctrl Pts',(-0.00942456199775202,-0.0249608857860986,
-0.0186030599364401));
#4512=CARTESIAN_POINT('Ctrl Pts',(-0.017156861189479,-0.0246734439561191,
-0.0118485112966192));
#4513=CARTESIAN_POINT('Ctrl Pts',(-0.0207267127631934,-0.0243860021261394,
-0.0022220613871391));
#4514=CARTESIAN_POINT('Ctrl Pts',(-0.0192680455262448,-0.0240985602961598,
0.0079408450873859));
#4515=CARTESIAN_POINT('Ctrl Pts',(-0.0131347424475744,-0.0238111184661798,
0.01617461527262));
#4516=CARTESIAN_POINT('Ctrl Pts',(-0.00381478615126106,-0.0235236766361999,
0.020481678396479));
#4517=CARTESIAN_POINT('Ctrl Pts',(0.00643073617228121,-0.0232362348062199,
0.0198171105400034));
#4518=CARTESIAN_POINT('Ctrl Pts',(0.0151161884805353,-0.02294879297624,
0.0143421405566024));
#4519=CARTESIAN_POINT('Ctrl Pts',(0.0201344187297754,-0.0226613511462601,
0.0053850348140242));
#4520=CARTESIAN_POINT('Ctrl Pts',(0.0202679688360602,-0.0223739093162804,
-0.0048811496031305));
#4521=CARTESIAN_POINT('Ctrl Pts',(0.0154844386007903,-0.0220864674863008,
-0.0139657638826039));
#4522=CARTESIAN_POINT('Ctrl Pts',(0.00694434622777668,-0.0217990256563213,
-0.019664816468562));
#4523=CARTESIAN_POINT('Ctrl Pts',(-0.00328042158584627,-0.021511583826342,
-0.0205956769721311));
#4524=CARTESIAN_POINT('Ctrl Pts',(-0.0127092639878861,-0.0212241419963625,
-0.0165325120635779));
#4525=CARTESIAN_POINT('Ctrl Pts',(-0.0190546772505997,-0.020936700166383,
-0.00846107423364));
#4526=CARTESIAN_POINT('Ctrl Pts',(-0.0207772193207232,-0.0206492583364033,
0.0016604487221168));
#4527=CARTESIAN_POINT('Ctrl Pts',(-0.0174589893343544,-0.0203618165064235,
0.0113765038808199));
#4528=CARTESIAN_POINT('Ctrl Pts',(-0.00990501330604244,-0.0200743746764436,
0.018329907676516));
#4529=CARTESIAN_POINT('Ctrl Pts',(5.20608440299971E-5,-0.0197869328464636,
0.0208337152524003));
#4530=CARTESIAN_POINT('Ctrl Pts',(0.00999657665550282,-0.0194994910164836,
0.0182804852341228));
#4531=CARTESIAN_POINT('Ctrl Pts',(0.017515924352435,-0.0192120491865038,
0.0112896492104872));
#4532=CARTESIAN_POINT('Ctrl Pts',(0.0207858571783402,-0.0189246073565239,
0.0015572334275029));
#4533=CARTESIAN_POINT('Ctrl Pts',(0.0190130661923767,-0.0186371655265443,
-0.0085556094934424));
#4534=CARTESIAN_POINT('Ctrl Pts',(0.0126276433108024,-0.0183497236965648,
-0.0165954321641517));
#4535=CARTESIAN_POINT('Ctrl Pts',(0.00317873658308254,-0.0180622818665853,
-0.0206117174614611));
#4536=CARTESIAN_POINT('Ctrl Pts',(-0.00704128127415117,-0.0177748400366058,
-0.0196300849903257));
#4537=CARTESIAN_POINT('Ctrl Pts',(-0.0155529642725735,-0.0174873982066263,
-0.0138886881850109));
#4538=CARTESIAN_POINT('Ctrl Pts',(-0.0202913130321917,-0.0171999563766468,
-0.0047804254907927));
#4539=CARTESIAN_POINT('Ctrl Pts',(-0.0201067807219869,-0.0169125145466671,
0.0054849643312638));
#4540=CARTESIAN_POINT('Ctrl Pts',(-0.01504411606195,-0.0166250727166872,
0.0144170451741084));
#4541=CARTESIAN_POINT('Ctrl Pts',(-0.00633159761169543,-0.0163376308867073,
0.0198487911783787));
#4542=CARTESIAN_POINT('Ctrl Pts',(0.00391713715996569,-0.0160501890567273,
0.0204625026647778));
#4543=CARTESIAN_POINT('Ctrl Pts',(0.0132155102927662,-0.0157627472267474,
0.0161091278752979));
#4544=CARTESIAN_POINT('Ctrl Pts',(0.0193079970137741,-0.0154753053967675,
0.0078451493859603));
#4545=CARTESIAN_POINT('Ctrl Pts',(0.0207158623048811,-0.0151878635667877,
-0.0023251820237672));
#4546=CARTESIAN_POINT('Ctrl Pts',(0.017098864874857,-0.0149004217368082,
-0.0119331648700362));
#4547=CARTESIAN_POINT('Ctrl Pts',(0.00933061546221642,-0.0146129348692448,
-0.0186515747545729));
#4548=CARTESIAN_POINT('Ctrl Pts',(0.00264420630628985,-0.0144212619450079,
-0.0201114022307936));
#4549=CARTESIAN_POINT('Ctrl Pts',(-0.000673576719919825,-0.0143254029640974,
-0.0199995358187372));
#4550=CARTESIAN_POINT('Ctrl Pts',(0.00179331434665291,-0.0365147795295172,
-0.019775111406259));
#4551=CARTESIAN_POINT('Ctrl Pts',(-0.00148571214336849,-0.0364189640832366,
-0.0200725857586717));
#4552=CARTESIAN_POINT('Ctrl Pts',(-0.00819037484548048,-0.0362273346936294,
-0.0190039055953064));
#4553=CARTESIAN_POINT('Ctrl Pts',(-0.0162645901417627,-0.0359398913606958,
-0.0127883214432169));
#4554=CARTESIAN_POINT('Ctrl Pts',(-0.0203909171539216,-0.0356524495307162,
-0.0034745584327787));
#4555=CARTESIAN_POINT('Ctrl Pts',(-0.0195711041759202,-0.0353650077007365,
0.0066803420333054));
#4556=CARTESIAN_POINT('Ctrl Pts',(-0.014002677974677,-0.0350775658707566,
0.0152115088363387));
#4557=CARTESIAN_POINT('Ctrl Pts',(-0.00503725702940531,-0.0347901240407767,
0.0200498263238845));
#4558=CARTESIAN_POINT('Ctrl Pts',(0.00515042251178508,-0.0345026822107967,
0.0200211828707251));
#4559=CARTESIAN_POINT('Ctrl Pts',(0.0140885891019898,-0.0342152403808168,
0.0151326778990161));
#4560=CARTESIAN_POINT('Ctrl Pts',(0.0196088644391433,-0.0339277985508369,
0.0065702223115267));
#4561=CARTESIAN_POINT('Ctrl Pts',(0.0203719488886003,-0.0336403567208573,
-0.0035888343864043));
#4562=CARTESIAN_POINT('Ctrl Pts',(0.0161927336419053,-0.0333529148908775,
-0.0128798519297375));
#4563=CARTESIAN_POINT('Ctrl Pts',(0.00808511542156818,-0.0330654730608981,
-0.0190487546009942));
#4564=CARTESIAN_POINT('Ctrl Pts',(-0.00198393517505054,-0.0327780312309188,
-0.0205989276849219));
#4565=CARTESIAN_POINT('Ctrl Pts',(-0.0115715979749665,-0.0324905894009392,
-0.0171542859450136));
#4566=CARTESIAN_POINT('Ctrl Pts',(-0.0183518370129631,-0.0322031475709596,
-0.009550524932141));
#4567=CARTESIAN_POINT('Ctrl Pts',(-0.020679719075773,-0.0319157057409802,
0.000367629826318103));
#4568=CARTESIAN_POINT('Ctrl Pts',(-0.0179904832218975,-0.0316282639110003,
0.0101939636850535));
#4569=CARTESIAN_POINT('Ctrl Pts',(-0.0109365572131013,-0.0313408220810204,
0.0175445388243849));
#4570=CARTESIAN_POINT('Ctrl Pts',(-0.00122927321591603,-0.0310533802510404,
0.0206360537543479));
#4571=CARTESIAN_POINT('Ctrl Pts',(0.00877631310515622,-0.0307659384210604,
0.0187184851641047));
#4572=CARTESIAN_POINT('Ctrl Pts',(0.0166527758953097,-0.0304784965910805,
0.0122570487128687));
#4573=CARTESIAN_POINT('Ctrl Pts',(0.020489229669038,-0.0301910547611007,
0.0028193345060802));
#4574=CARTESIAN_POINT('Ctrl Pts',(0.0193549236628249,-0.029903612931121,
-0.00730500136984));
#4575=CARTESIAN_POINT('Ctrl Pts',(0.0135250485188111,-0.0296161711011415,
-0.0156597235578852));
#4576=CARTESIAN_POINT('Ctrl Pts',(0.00441397310333793,-0.029328729271162,
-0.0202179174773294));
#4577=CARTESIAN_POINT('Ctrl Pts',(-0.00576789137004584,-0.0290412874411826,
-0.019873733104843));
#4578=CARTESIAN_POINT('Ctrl Pts',(-0.0145503527023487,-0.0287538456112032,
-0.014710671999182));
#4579=CARTESIAN_POINT('Ctrl Pts',(-0.0198027237759488,-0.0284664037812236,
-0.0059813292323523));
#4580=CARTESIAN_POINT('Ctrl Pts',(-0.0202507422899373,-0.0281789619512439,
0.0041964950167734));
#4581=CARTESIAN_POINT('Ctrl Pts',(-0.0157857157901341,-0.0278915201212641,
0.0133535887364653));
#4582=CARTESIAN_POINT('Ctrl Pts',(-0.00749089122560233,-0.0276040782912842,
0.0192683763470887));
#4583=CARTESIAN_POINT('Ctrl Pts',(0.00262134840814102,-0.0273166364613042,
0.0205058886196998));
#4584=CARTESIAN_POINT('Ctrl Pts',(0.0120977023900147,-0.0270291946313243,
0.0167658963409144));
#4585=CARTESIAN_POINT('Ctrl Pts',(0.0186391403470198,-0.0267417528013443,
0.0089557480395197));
#4586=CARTESIAN_POINT('Ctrl Pts',(0.0206586632524227,-0.0264543109713646,
-0.0010297591719187));
#4587=CARTESIAN_POINT('Ctrl Pts',(0.017666320592833,-0.0261668691413849,
-0.0107680707526154));
#4588=CARTESIAN_POINT('Ctrl Pts',(0.0103880758214915,-0.0258794273114054,
-0.0178966035668468));
#4589=CARTESIAN_POINT('Ctrl Pts',(0.000589682499675217,-0.0255919854814259,
-0.0206859252310007));
#4590=CARTESIAN_POINT('Ctrl Pts',(-0.00935169998235754,-0.0253045436514466,
-0.0184593266185282));
#4591=CARTESIAN_POINT('Ctrl Pts',(-0.0170242220546681,-0.025017101821467,
-0.0117569962711758));
#4592=CARTESIAN_POINT('Ctrl Pts',(-0.0205664756994186,-0.0247296599914874,
-0.0022049668453739));
#4593=CARTESIAN_POINT('Ctrl Pts',(-0.019119085176349,-0.0244422181615076,
0.0078793718889638));
#4594=CARTESIAN_POINT('Ctrl Pts',(-0.0130331976440072,-0.0241547763315278,
0.0160494881659094));
#4595=CARTESIAN_POINT('Ctrl Pts',(-0.00378529238020894,-0.0238673345015478,
0.0203232541008851));
#4596=CARTESIAN_POINT('Ctrl Pts',(0.00638102351375382,-0.0235798926715679,
0.0196638239080114));
#4597=CARTESIAN_POINT('Ctrl Pts',(0.0149993300343267,-0.0232924508415879,
0.0142311800072392));
#4598=CARTESIAN_POINT('Ctrl Pts',(0.0199787651798817,-0.0230050090116081,
0.0053433201598756));
#4599=CARTESIAN_POINT('Ctrl Pts',(0.0201112828324996,-0.0227175671816285,
-0.0048434980924892));
#4600=CARTESIAN_POINT('Ctrl Pts',(0.0153647332741303,-0.0224301253516489,
-0.0138578807294498));
#4601=CARTESIAN_POINT('Ctrl Pts',(0.00689066293530704,-0.0221426835216693,
-0.0195128748874364));
#4602=CARTESIAN_POINT('Ctrl Pts',(-0.00325505889840118,-0.0218552416916899,
-0.0204365390632249));
#4603=CARTESIAN_POINT('Ctrl Pts',(-0.012611008487548,-0.0215677998617105,
-0.0164047858070051));
#4604=CARTESIAN_POINT('Ctrl Pts',(-0.0189073664153648,-0.021280358031731,
-0.0083957469209074));
#4605=CARTESIAN_POINT('Ctrl Pts',(-0.0206165917991534,-0.0209929162017513,
0.0016475282237647));
#4606=CARTESIAN_POINT('Ctrl Pts',(-0.0173240144970826,-0.0207054743717715,
0.0112884701755067));
#4607=CARTESIAN_POINT('Ctrl Pts',(-0.00982843700148154,-0.0204180325417916,
0.0181881183625863));
#4608=CARTESIAN_POINT('Ctrl Pts',(5.16606639235404E-5,-0.0201305907118116,
0.0206725694184075));
#4609=CARTESIAN_POINT('Ctrl Pts',(0.00991929707702777,-0.0198431488818317,
0.0181390779968752));
#4610=CARTESIAN_POINT('Ctrl Pts',(0.0173805139473156,-0.0195557070518518,
0.0112022869641959));
#4611=CARTESIAN_POINT('Ctrl Pts',(0.0206251674658826,-0.0192682652218719,
0.001545110869418));
#4612=CARTESIAN_POINT('Ctrl Pts',(0.0188660816329687,-0.0189808233918922,
-0.0084895513443059));
#4613=CARTESIAN_POINT('Ctrl Pts',(0.0125300233926033,-0.0186933815619127,
-0.0164672194828007));
#4614=CARTESIAN_POINT('Ctrl Pts',(0.00315416459454511,-0.0184059397319333,
-0.0204524555460831));
#4615=CARTESIAN_POINT('Ctrl Pts',(-0.00698684400951886,-0.0181184979019538,
-0.0194784119127161));
#4616=CARTESIAN_POINT('Ctrl Pts',(-0.0154327245906225,-0.0178310560719744,
-0.0137814008907931));
#4617=CARTESIAN_POINT('Ctrl Pts',(-0.0201344419864495,-0.0175436142419948,
-0.0047435526624527));
#4618=CARTESIAN_POINT('Ctrl Pts',(-0.0199513362194388,-0.0172561724120152,
0.0054424771405109));
#4619=CARTESIAN_POINT('Ctrl Pts',(-0.0149278102692541,-0.0169687305820353,
0.0143055055458323));
#4620=CARTESIAN_POINT('Ctrl Pts',(-0.00628264666767774,-0.0166812887520553,
0.019695259636202));
#4621=CARTESIAN_POINT('Ctrl Pts',(0.00388685647261103,-0.0163938469220753,
0.0203042265984016));
#4622=CARTESIAN_POINT('Ctrl Pts',(0.013113346164942,-0.0161064050920954,
0.0159845070712193));
#4623=CARTESIAN_POINT('Ctrl Pts',(0.0191587314066614,-0.0158189632621155,
0.0077844159339774));
#4624=CARTESIAN_POINT('Ctrl Pts',(0.02055571569287,-0.0155315214321358,
-0.0023072901506774));
#4625=CARTESIAN_POINT('Ctrl Pts',(0.0169666746713103,-0.0152440796021563,
-0.0118409956512392));
#4626=CARTESIAN_POINT('Ctrl Pts',(0.00925849288092365,-0.0149565927345928,
-0.018507465846525));
#4627=CARTESIAN_POINT('Ctrl Pts',(0.00262375229379237,-0.0147649198103558,
-0.0199560092472414));
#4628=CARTESIAN_POINT('Ctrl Pts',(-0.000668367148596151,-0.0146690608294455,
-0.0198450081352798));
#4629=CARTESIAN_POINT('Ctrl Pts',(0.00176988471032412,-0.0367445850663736,
-0.0195168488584859));
#4630=CARTESIAN_POINT('Ctrl Pts',(-0.0014660274248775,-0.0366487696200931,
-0.0198104118653595));
#4631=CARTESIAN_POINT('Ctrl Pts',(-0.00808349182103532,-0.036457140230486,
-0.0187556923717332));
#4632=CARTESIAN_POINT('Ctrl Pts',(-0.0160519571693122,-0.0361696968975523,
-0.0126213382560103));
#4633=CARTESIAN_POINT('Ctrl Pts',(-0.0201244692519478,-0.0358822550675727,
-0.0034292924202851));
#4634=CARTESIAN_POINT('Ctrl Pts',(-0.0193153154754397,-0.035594813237593,
0.0065928975755857));
#4635=CARTESIAN_POINT('Ctrl Pts',(-0.013819687918587,-0.0353073714076131,
0.0150125742144953));
#4636=CARTESIAN_POINT('Ctrl Pts',(-0.0049714188146445,-0.0350199295776332,
0.0197876616616708));
#4637=CARTESIAN_POINT('Ctrl Pts',(0.00508311539820994,-0.0347324877476532,
0.0197593925710461));
#4638=CARTESIAN_POINT('Ctrl Pts',(0.0139044761427809,-0.0344450459176732,
0.0149347734363818));
#4639=CARTESIAN_POINT('Ctrl Pts',(0.0193526076038269,-0.0341576040876934,
0.0064842170546405));
#4640=CARTESIAN_POINT('Ctrl Pts',(0.0201057204531124,-0.0338701622577137,
-0.0035420751290054));
#4641=CARTESIAN_POINT('Ctrl Pts',(0.0159811212289289,-0.033582720427734,
-0.0127116721973098));
#4642=CARTESIAN_POINT('Ctrl Pts',(0.00797945833184552,-0.0332952785977546,
-0.018799956027064));
#4643=CARTESIAN_POINT('Ctrl Pts',(-0.00195800410239856,-0.0330078367677752,
-0.0203298705383549));
#4644=CARTESIAN_POINT('Ctrl Pts',(-0.0114203696433795,-0.0327203949377957,
-0.0169302453996672));
#4645=CARTESIAN_POINT('Ctrl Pts',(-0.0181120005619233,-0.0324329531078161,
-0.0094258548005521));
#4646=CARTESIAN_POINT('Ctrl Pts',(-0.0204094604821909,-0.0321455112778366,
0.000362683687469803));
#4647=CARTESIAN_POINT('Ctrl Pts',(-0.0177553691479666,-0.0318580694478567,
0.0100606012452973));
#4648=CARTESIAN_POINT('Ctrl Pts',(-0.0107936279831752,-0.0315706276178769,
0.0173151147523973));
#4649=CARTESIAN_POINT('Ctrl Pts',(-0.00121320447501606,-0.0312831857878969,
0.02036622794991));
#4650=CARTESIAN_POINT('Ctrl Pts',(0.00866162296947091,-0.0309957439579168,
0.0184737192720062));
#4651=CARTESIAN_POINT('Ctrl Pts',(0.01643515151839,-0.0307083021279371,
0.0120967246665053));
#4652=CARTESIAN_POINT('Ctrl Pts',(0.0202214682616143,-0.0304208602979572,
0.0027823480508439));
#4653=CARTESIAN_POINT('Ctrl Pts',(0.019101986032263,-0.0301334184679774,
-0.0072096770587878));
#4654=CARTESIAN_POINT('Ctrl Pts',(0.0133482991200121,-0.0298459766379979,
-0.0154552148313446));
#4655=CARTESIAN_POINT('Ctrl Pts',(0.00435629258811389,-0.0295585348080185,
-0.0199538395960548));
#4656=CARTESIAN_POINT('Ctrl Pts',(-0.005692509301477,-0.0292710929780391,
-0.0196141532270548));
#4657=CARTESIAN_POINT('Ctrl Pts',(-0.0143601962719897,-0.0289836511480596,
-0.0145185660356983));
#4658=CARTESIAN_POINT('Ctrl Pts',(-0.0195439262761777,-0.0286962093180801,
-0.00590330344606));
#4659=CARTESIAN_POINT('Ctrl Pts',(-0.0199860898211483,-0.0284087674881004,
0.004141511019308));
#4660=CARTESIAN_POINT('Ctrl Pts',(-0.0155794149095299,-0.0281213256581205,
0.013178934461179));
#4661=CARTESIAN_POINT('Ctrl Pts',(-0.0073929919831709,-0.0278338838281407,
0.0190164241541134));
#4662=CARTESIAN_POINT('Ctrl Pts',(0.00258709496508031,-0.0275464419981606,
0.0202377638896725));
#4663=CARTESIAN_POINT('Ctrl Pts',(0.0119396063885556,-0.0272590001681807,
0.0165466480261288));
#4664=CARTESIAN_POINT('Ctrl Pts',(0.0183955569931729,-0.0269715583382008,
0.0088385673288954));
#4665=CARTESIAN_POINT('Ctrl Pts',(0.0203886875873739,-0.0266841165082211,
-0.0010164434107633));
#4666=CARTESIAN_POINT('Ctrl Pts',(0.0174354506187785,-0.0263966746782415,
-0.0106274890173374));
#4667=CARTESIAN_POINT('Ctrl Pts',(0.0102523222239312,-0.0261092328482618,
-0.0176628619788416));
#4668=CARTESIAN_POINT('Ctrl Pts',(0.000581980059710769,-0.0258217910182825,
-0.0204157311495846));
#4669=CARTESIAN_POINT('Ctrl Pts',(-0.00922948259841647,-0.0255343491883029,
-0.0182182310352498));
#4670=CARTESIAN_POINT('Ctrl Pts',(-0.016801735646942,-0.0252469073583235,
-0.0116034906765191));
#4671=CARTESIAN_POINT('Ctrl Pts',(-0.0202976970410337,-0.0249594655283439,
-0.0021762927802538));
#4672=CARTESIAN_POINT('Ctrl Pts',(-0.0188692218672346,-0.0246720236983641,
0.0077762578939286));
#4673=CARTESIAN_POINT('Ctrl Pts',(-0.0128628682868295,-0.0243845818683842,
0.0158396022938332));
#4674=CARTESIAN_POINT('Ctrl Pts',(-0.00373582007943566,-0.0240971400384043,
0.0200575161459936));
#4675=CARTESIAN_POINT('Ctrl Pts',(0.00629763642871256,-0.0238096982084244,
0.0194067037741012));
#4676=CARTESIAN_POINT('Ctrl Pts',(0.0148033138589609,-0.0235222563784444,
0.0140450568539003));
#4677=CARTESIAN_POINT('Ctrl Pts',(0.0197176748220848,-0.0232348145484646,
0.0052733487780186));
#4678=CARTESIAN_POINT('Ctrl Pts',(0.019848460656202,-0.0229473727184849,
-0.0047803421516728));
#4679=CARTESIAN_POINT('Ctrl Pts',(0.0151639417946623,-0.0226599308885054,
-0.0136769195430421));
#4680=CARTESIAN_POINT('Ctrl Pts',(0.00680061558303804,-0.0223724890585258,
-0.0192580109167314));
#4681=CARTESIAN_POINT('Ctrl Pts',(-0.00321251600011581,-0.0220850472285464,
-0.0201696041066897));
#4682=CARTESIAN_POINT('Ctrl Pts',(-0.0124461965461947,-0.0217976053985669,
-0.0161905401694896));
#4683=CARTESIAN_POINT('Ctrl Pts',(-0.0186602699713088,-0.0215101635685874,
-0.0082861681065006));
#4684=CARTESIAN_POINT('Ctrl Pts',(-0.0203471581942138,-0.0212227217386078,
0.0016258556211125));
#4685=CARTESIAN_POINT('Ctrl Pts',(-0.0170976102255488,-0.0209352799086279,
0.0111408040822312));
#4686=CARTESIAN_POINT('Ctrl Pts',(-0.00969998933849425,-0.0206478380786479,
0.0179502836152692));
#4687=CARTESIAN_POINT('Ctrl Pts',(5.09894097639392E-5,-0.0203603962486681,
0.0204022664058595));
#4688=CARTESIAN_POINT('Ctrl Pts',(0.00978966975431383,-0.0200729544186881,
0.0179018841378048));
#4689=CARTESIAN_POINT('Ctrl Pts',(0.0171533790644498,-0.0197855125887082,
0.0110557471638562));
#4690=CARTESIAN_POINT('Ctrl Pts',(0.0203556295391913,-0.0194980707587285,
0.0015247767166331));
#4691=CARTESIAN_POINT('Ctrl Pts',(0.0186195324856633,-0.0192106289287486,
-0.0083787466380853));
#4692=CARTESIAN_POINT('Ctrl Pts',(0.0123662775493108,-0.0189231870987691,
-0.0162521579264079));
#4693=CARTESIAN_POINT('Ctrl Pts',(0.00311294803102072,-0.0186357452687897,
-0.0201853125814762));
#4694=CARTESIAN_POINT('Ctrl Pts',(-0.00689553202097625,-0.0183483034388103,
-0.019223998328671));
#4695=CARTESIAN_POINT('Ctrl Pts',(-0.0152310366680614,-0.0180608616088308,
-0.0136014391792594));
#4696=CARTESIAN_POINT('Ctrl Pts',(-0.0198713096756835,-0.0177734197788513,
-0.0046817028843949));
#4697=CARTESIAN_POINT('Ctrl Pts',(-0.0196905960084458,-0.0174859779488716,
0.0053712099514986));
#4698=CARTESIAN_POINT('Ctrl Pts',(-0.0147327221184952,-0.0171985361188918,
0.014118410993499));
#4699=CARTESIAN_POINT('Ctrl Pts',(-0.00620053523384641,-0.0169110942889117,
0.0194377288206129));
#4700=CARTESIAN_POINT('Ctrl Pts',(0.00383606013083229,-0.0166236524589318,
0.020038737027423));
#4701=CARTESIAN_POINT('Ctrl Pts',(0.0129419861563707,-0.0163362106289519,
0.0157754709694132));
#4702=CARTESIAN_POINT('Ctrl Pts',(0.0189083396246158,-0.016048768798972,
0.0076825417568598));
#4703=CARTESIAN_POINT('Ctrl Pts',(0.020287121791832,-0.0157613269689923,
-0.0022772766090912));
#4704=CARTESIAN_POINT('Ctrl Pts',(0.0167448743414537,-0.0154738851390127,
-0.0116863968819741));
#4705=CARTESIAN_POINT('Ctrl Pts',(0.00913765855299146,-0.0151863982714493,
-0.0182657314168388));
#4706=CARTESIAN_POINT('Ctrl Pts',(0.00258920325940202,-0.0149947253472122,
-0.0196953739283933));
#4707=CARTESIAN_POINT('Ctrl Pts',(-0.000659629242744162,-0.0148988663663019,
-0.0195858322482364));
#4708=CARTESIAN_POINT('Ctrl Pts',(0.00180712244288289,-0.0358247759914811,
-0.0199290628845475));
#4709=CARTESIAN_POINT('Ctrl Pts',(0.00036915022012767,-0.0360068599325425,
-0.0200595044902506));
#4710=CARTESIAN_POINT('Ctrl Pts',(-0.00205382478768,-0.0363204399910936,
-0.0198448733219395));
#4711=CARTESIAN_POINT('Ctrl Pts',(-0.00344349947251932,-0.0364939033040222,
-0.0194015517590201));
#4712=CARTESIAN_POINT('Ctrl Pts',(-0.00390281239160233,-0.036556438519039,
-0.0192245457789561));
#4713=CARTESIAN_POINT('Ctrl Pts',(-0.000655732783331117,-0.014879449539525,
-0.0196068186382175));
#4714=CARTESIAN_POINT('Ctrl Pts',(-0.000244654396068776,-0.0148791862341798,
-0.0196340975673745));
#4715=CARTESIAN_POINT('Ctrl Pts',(0.000167658247577733,-0.0148785734427858,
-0.0196481284993906));
#4716=CARTESIAN_POINT('Ctrl Pts',(0.000580472891433623,-0.0148775496902817,
-0.0196489157138708));
#4717=CARTESIAN_POINT('Ctrl Pts',(0.000993287535289514,-0.0148765259377777,
-0.0196497029283511));
#4718=CARTESIAN_POINT('Ctrl Pts',(0.00140660431784644,-0.0148750870021034,
-0.0196372420669918));
#4719=CARTESIAN_POINT('Ctrl Pts',(0.00181930024900322,-0.0148731837656741,
-0.019611606121431));
#4720=CARTESIAN_POINT('Ctrl Pts',(0.00199634198162207,-0.0148723672994829,
-0.0196006086003102));
#4721=CARTESIAN_POINT('Ctrl Pts',(0.00217326913946799,-0.0148714679693141,
-0.0195871880068924));
#4722=CARTESIAN_POINT('Ctrl Pts',(0.00235023153606816,-0.0148704914499127,
-0.0195713206146165));
#4723=CARTESIAN_POINT('Ctrl Pts',(0.00237952463630577,-0.0148703298038158,
-0.0195686940390198));
#4724=CARTESIAN_POINT('Ctrl Pts',(0.00240881869508868,-0.0148701660465568,
-0.0195660003678641));
#4725=CARTESIAN_POINT('Ctrl Pts',(0.00243811437395287,-0.0148700002049552,
-0.0195632393678541));
#4726=CARTESIAN_POINT('Ctrl Pts',(0.00264438802714493,-0.0148688324985104,
-0.0195437989049388));
#4727=CARTESIAN_POINT('Ctrl Pts',(0.00285074256603248,-0.0148675503140117,
-0.0195210142781346));
#4728=CARTESIAN_POINT('Ctrl Pts',(0.00305566892310602,-0.0148661171823961,
-0.0194951027189035));
#4729=CARTESIAN_POINT('Ctrl Pts',(0.00326059528017956,-0.0148646840507805,
-0.0194691911596723));
#4730=CARTESIAN_POINT('Ctrl Pts',(0.00346409767360608,-0.014863136716649,
-0.0194401962390935));
#4731=CARTESIAN_POINT('Ctrl Pts',(0.00367130078233357,-0.014861477245396,
-0.0194071772012171));
#4732=CARTESIAN_POINT('Ctrl Pts',(0.00377490233669731,-0.0148606475097695,
-0.0193906676822789));
#4733=CARTESIAN_POINT('Ctrl Pts',(0.00387942424414617,-0.0148597643622825,
-0.0193731199778282));
#4734=CARTESIAN_POINT('Ctrl Pts',(0.00397818413872623,-0.0148588576889632,
-0.0193557870830554));
#4735=CARTESIAN_POINT('Ctrl Pts',(0.00402756408601626,-0.0148584043523035,
-0.019347120635669));
#4736=CARTESIAN_POINT('Ctrl Pts',(0.00407550743446483,-0.0148579623486997,
-0.0193385303910772));
#4737=CARTESIAN_POINT('Ctrl Pts',(0.00413135511409575,-0.0148574709488808,
-0.0193282344349089));
#4738=CARTESIAN_POINT('Ctrl Pts',(0.00418720279372668,-0.0148569795490619,
-0.0193179384787405));
#4739=CARTESIAN_POINT('Ctrl Pts',(0.00425093858290495,-0.0148563745409596,
-0.0193058510671399));
#4740=CARTESIAN_POINT('Ctrl Pts',(0.00428433117476182,-0.0148560323184173,
-0.0192994432444289));
#4741=CARTESIAN_POINT('Ctrl Pts',(0.0043177237666187,-0.0148556900958751,
-0.0192930354217179));
#4742=CARTESIAN_POINT('Ctrl Pts',(0.00432079173264633,-0.0148556782932044,
-0.0192923991323126));
#4743=CARTESIAN_POINT('Ctrl Pts',(0.00433319936160254,-0.0148555873712134,
-0.019289957512436));
#4744=CARTESIAN_POINT('Ctrl Pts',(0.00434560699055874,-0.0148554964492223,
-0.0192875158925594));
#4745=CARTESIAN_POINT('Ctrl Pts',(0.00436734847939594,-0.0148553055788582,
-0.0192832405389741));
#4746=CARTESIAN_POINT('Ctrl Pts',(0.00438868333504325,-0.0148551245610503,
-0.0192789934354069));
#4747=CARTESIAN_POINT('Ctrl Pts',(0.00443135304633787,-0.0148547625254344,
-0.0192704992282724));
#4748=CARTESIAN_POINT('Ctrl Pts',(0.00447240381062354,-0.0148544662603687,
-0.019262154208682));
#4749=CARTESIAN_POINT('Ctrl Pts',(0.00451945333307392,-0.0148541390701967,
-0.0192523883838088));
#4750=CARTESIAN_POINT('Ctrl Pts',(0.00453683056331383,-0.0148540182260593,
-0.019248781482432));
#4751=CARTESIAN_POINT('Ctrl Pts',(0.00455502565974118,-0.0148538916568971,
-0.0192449791765496));
#4752=CARTESIAN_POINT('Ctrl Pts',(0.00457393503638328,-0.0148537608893466,
-0.0192409954077487));
#4753=CARTESIAN_POINT('Ctrl Pts',(0.00460622352778817,-0.0148535375987004,
-0.0192341929685609));
#4754=CARTESIAN_POINT('Ctrl Pts',(0.00464059458946961,-0.0148533020903812,
-0.0192268609147986));
#4755=CARTESIAN_POINT('Ctrl Pts',(0.00467653277548978,-0.0148530616732259,
-0.019219074712905));
#4756=CARTESIAN_POINT('Ctrl Pts',(0.0047335177390372,-0.0148526804585807,
-0.0192067286131094));
#4757=CARTESIAN_POINT('Ctrl Pts',(0.00479444386062949,-0.0148522904123893,
-0.0191932429688651));
#4758=CARTESIAN_POINT('Ctrl Pts',(0.00485978219214115,-0.0148518771804465,
-0.019178390046962));
#4759=CARTESIAN_POINT('Ctrl Pts',(0.00499045885516447,-0.0148510507165608,
-0.0191486842031559));
#4760=CARTESIAN_POINT('Ctrl Pts',(0.00513878555783109,-0.0148501359219726,
-0.019113515225144));
#4761=CARTESIAN_POINT('Ctrl Pts',(0.00530404978803392,-0.0148491273581505,
-0.0190717255809426));
#4762=CARTESIAN_POINT('Ctrl Pts',(0.00546931401823676,-0.0148481187943283,
-0.0190299359367412));
#4763=CARTESIAN_POINT('Ctrl Pts',(0.00565151713399541,-0.0148470181972934,
-0.0189815286885223));
#4764=CARTESIAN_POINT('Ctrl Pts',(0.00585032461803422,-0.0148457777433246,
-0.0189249845668062));
#4765=CARTESIAN_POINT('Ctrl Pts',(0.00624793958611185,-0.014843296835387,
-0.0188118963233741));
#4766=CARTESIAN_POINT('Ctrl Pts',(0.00671202913620341,-0.0148404008486317,
-0.0186664718733562));
#4767=CARTESIAN_POINT('Ctrl Pts',(0.00723654396451591,-0.0148369412859444,
-0.0184735226691084));
#4768=CARTESIAN_POINT('Ctrl Pts',(0.00772275799925349,-0.0148337343452789,
-0.0182946628809141));
#4769=CARTESIAN_POINT('Ctrl Pts',(0.00826112143321691,-0.0148299946225501,
-0.0180748905890403));
#4770=CARTESIAN_POINT('Ctrl Pts',(0.00884225653586338,-0.0148257834217973,
-0.0177990822230764));
#4771=CARTESIAN_POINT('Ctrl Pts',(0.00888803459658434,-0.0148254516906681,
-0.0177773558257774));
#4772=CARTESIAN_POINT('Ctrl Pts',(0.0089340907236235,-0.014825116165206,
-0.0177552857772515));
#4773=CARTESIAN_POINT('Ctrl Pts',(0.00898041877365939,-0.0148247757875784,
-0.0177328532738887));
#4774=CARTESIAN_POINT('Ctrl Pts',(0.00898041880114692,-0.0148247757877186,
-0.0177328532603861));
#4775=CARTESIAN_POINT('Ctrl Pts',(0.00902578057073676,-0.014825007121076,
-0.0177105703884037));
#4776=CARTESIAN_POINT('Ctrl Pts',(0.00907141052773184,-0.0148252404126749,
-0.0176879443930018));
#4777=CARTESIAN_POINT('Ctrl Pts',(0.00911748296114671,-0.0148254767942419,
-0.0176648556951768));
#4778=CARTESIAN_POINT('Ctrl Pts',(0.00998803683766645,-0.0148299433021779,
-0.017228587108831));
#4779=CARTESIAN_POINT('Ctrl Pts',(0.0109759175784464,-0.014835241027578,
-0.0166530779854703));
#4780=CARTESIAN_POINT('Ctrl Pts',(0.0120268606451042,-0.014841437061294,
-0.0158723896098876));
#4781=CARTESIAN_POINT('Ctrl Pts',(0.0130264715916334,-0.0148473304567823,
-0.0151298330710805));
#4782=CARTESIAN_POINT('Ctrl Pts',(0.014082114012515,-0.0148540278243224,
-0.0142021737715375));
#4783=CARTESIAN_POINT('Ctrl Pts',(0.0151031338642047,-0.0148615221828997,
-0.0130368004724865));
#4784=CARTESIAN_POINT('Ctrl Pts',(0.015880682919847,-0.0148672294484586,
-0.0121493202666429));
#4785=CARTESIAN_POINT('Ctrl Pts',(0.0166371789072637,-0.0148733996464536,
-0.0111229036148457));
#4786=CARTESIAN_POINT('Ctrl Pts',(0.0173184098761489,-0.0148800081506675,
-0.00994958486087417));
#4787=CARTESIAN_POINT('Ctrl Pts',(0.0179159641514397,-0.0148858049216991,
-0.00892038673316428));
#4788=CARTESIAN_POINT('Ctrl Pts',(0.018455272098059,-0.0148919378009983,
-0.00777833044900601));
#4789=CARTESIAN_POINT('Ctrl Pts',(0.018892905939014,-0.0148983891762726,
-0.0065257412282356));
#4790=CARTESIAN_POINT('Ctrl Pts',(0.0192955869691953,-0.0149043252950057,
-0.00537319343459825));
#4791=CARTESIAN_POINT('Ctrl Pts',(0.0196101233670833,-0.0149104926716128,
-0.00413461374339455));
#4792=CARTESIAN_POINT('Ctrl Pts',(0.0197997259847296,-0.0149169180775053,
-0.00281151851592068));
#4793=CARTESIAN_POINT('Ctrl Pts',(0.019973765450553,-0.0149228160668006,
-0.00159702691511098));
#4794=CARTESIAN_POINT('Ctrl Pts',(0.0200417006697707,-0.0149289198713448,
-0.000315069252247898));
#4795=CARTESIAN_POINT('Ctrl Pts',(0.0199744175769623,-0.0149351610013797,
0.00100625542317968));
#4796=CARTESIAN_POINT('Ctrl Pts',(0.00171905889053568,-0.0368247754492982,
-0.0189234545242879));
#4797=CARTESIAN_POINT('Ctrl Pts',(0.00174290594662188,-0.0368247848860892,
-0.0191858191844017));
#4798=CARTESIAN_POINT('Ctrl Pts',(0.00176661023435006,-0.0367183168051207,
-0.0194466164536215));
#4799=CARTESIAN_POINT('Ctrl Pts',(0.00180060686502947,-0.0363507977790531,
-0.0198206504039783));
#4800=CARTESIAN_POINT('Ctrl Pts',(0.00181045590541218,-0.0360874710556493,
-0.0199290086443961));
#4801=CARTESIAN_POINT('Ctrl Pts',(0.00181043329996738,-0.0358238624095164,
-0.0199287618502432));
#4802=CARTESIAN_POINT('Ctrl Pts',(-0.000117373872272989,-0.0368248366319696,
-0.0190918877393056));
#4803=CARTESIAN_POINT('Ctrl Pts',(-0.000124895979610203,-0.0368231407438996,
-0.0193148044864069));
#4804=CARTESIAN_POINT('Ctrl Pts',(-0.000131961010376208,-0.0367529100303868,
-0.0195389672056776));
#4805=CARTESIAN_POINT('Ctrl Pts',(-0.00013829855719754,-0.0364883181753293,
-0.0199027056717966));
#4806=CARTESIAN_POINT('Ctrl Pts',(-0.000137283938726562,-0.0362928237809429,
-0.0200404829036075));
#4807=CARTESIAN_POINT('Ctrl Pts',(-0.000131250235987931,-0.0360698134722911,
-0.0201054427739742));
#4808=CARTESIAN_POINT('Ctrl Pts',(-0.00198192089198655,-0.0368247653776065,
-0.0189734654430834));
#4809=CARTESIAN_POINT('Ctrl Pts',(-0.00200992496211988,-0.0368250555343173,
-0.019156976731204));
#4810=CARTESIAN_POINT('Ctrl Pts',(-0.0020379156003695,-0.0367799475751213,
-0.0193404307695064));
#4811=CARTESIAN_POINT('Ctrl Pts',(-0.00208640088246309,-0.0366045386139197,
-0.019666746592367));
#4812=CARTESIAN_POINT('Ctrl Pts',(-0.00210681148808306,-0.0364744296653874,
-0.0198091871377903));
#4813=CARTESIAN_POINT('Ctrl Pts',(-0.00212033889114234,-0.0363157911288159,
-0.019914051057864));
#4814=CARTESIAN_POINT('Ctrl Pts',(-0.0037775555256628,-0.036824775930775,
-0.0185513205571698));
#4815=CARTESIAN_POINT('Ctrl Pts',(-0.00380644277702453,-0.0368247719412166,
-0.0186723321112364));
#4816=CARTESIAN_POINT('Ctrl Pts',(-0.00383533997723905,-0.0368022784438829,
-0.018793385768665));
#4817=CARTESIAN_POINT('Ctrl Pts',(-0.00388925387206359,-0.0367127381244575,
-0.0190192398956118));
#4818=CARTESIAN_POINT('Ctrl Pts',(-0.00391423836378729,-0.0366458896662657,
-0.0191239053363684));
#4819=CARTESIAN_POINT('Ctrl Pts',(-0.00393554097616231,-0.0365617444955172,
-0.019213150108579));
#4820=CARTESIAN_POINT('',(0.0017167826445098,-0.0368247301763627,-0.0189331514432648));
#4821=CARTESIAN_POINT('Ctrl Pts',(0.00180712405316298,-0.0358247757932386,
-0.0199290627384754));
#4822=CARTESIAN_POINT('Ctrl Pts',(0.00180712405302307,-0.0360865751791457,
-0.0199290627369316));
#4823=CARTESIAN_POINT('Ctrl Pts',(0.00179740779831799,-0.0363480149193722,
-0.019821952110474));
#4824=CARTESIAN_POINT('Ctrl Pts',(0.00178063628901986,-0.0365314590656093,
-0.0196370685173));
#4825=CARTESIAN_POINT('Ctrl Pts',(0.00176386477960086,-0.0367149032131684,
-0.0194521849227936));
#4826=CARTESIAN_POINT('Ctrl Pts',(0.0017404306688375,-0.0368222106230661,
-0.0191938440160063));
#4827=CARTESIAN_POINT('Ctrl Pts',(0.0017167826445098,-0.0368247301763627,
-0.0189331514432648));
#4828=CARTESIAN_POINT('Origin',(0.00154836419208307,-0.0368247749799911,
-0.005667714174481));
#4829=CARTESIAN_POINT('Ctrl Pts',(0.00695857183801725,-0.036824775277549,
-0.017599236993932));
#4830=CARTESIAN_POINT('Ctrl Pts',(0.0071175676203103,-0.0368247895295062,
-0.0179662851173402));
#4831=CARTESIAN_POINT('Ctrl Pts',(0.00727239376163579,-0.0365702407905801,
-0.0183237007560676));
#4832=CARTESIAN_POINT('Ctrl Pts',(0.00739263833345297,-0.0358299455374372,
-0.0186012866583433));
#4833=CARTESIAN_POINT('Ctrl Pts',(0.00735262790288282,-0.0353714173280546,
-0.0185089165241562));
#4834=CARTESIAN_POINT('Ctrl Pts',(0.00723689983894434,-0.0350970781810732,
-0.0182417596811499));
#4835=CARTESIAN_POINT('Ctrl Pts',(0.00529197064174749,-0.036824817237245,
-0.0183233271023689));
#4836=CARTESIAN_POINT('Ctrl Pts',(0.00538435029536047,-0.036823658992569,
-0.0186555540589987));
#4837=CARTESIAN_POINT('Ctrl Pts',(0.00547634465536326,-0.0366514332736593,
-0.0189843204139569));
#4838=CARTESIAN_POINT('Ctrl Pts',(0.005596941120501,-0.036072655607787,
-0.0193531089296129));
#4839=CARTESIAN_POINT('Ctrl Pts',(0.00562303751194511,-0.0356746326544409,
-0.0193838999396521));
#4840=CARTESIAN_POINT('Ctrl Pts',(0.00559476256792428,-0.0353385589903039,
-0.0192315890813765));
#4841=CARTESIAN_POINT('Ctrl Pts',(0.0035039010392731,-0.0368247694638471,
-0.0187623926469574));
#4842=CARTESIAN_POINT('Ctrl Pts',(0.00355806597610648,-0.0368249461704167,
-0.0190628780938655));
#4843=CARTESIAN_POINT('Ctrl Pts',(0.00361202888826298,-0.0366863577533999,
-0.0193618015202132));
#4844=CARTESIAN_POINT('Ctrl Pts',(0.00368496521009292,-0.0362133170569798,
-0.0197445086397521));
#4845=CARTESIAN_POINT('Ctrl Pts',(0.00370327254168208,-0.0358854457762677,
-0.0198237633935296));
#4846=CARTESIAN_POINT('Ctrl Pts',(0.00369745859359574,-0.0355813359278442,
-0.0197596683764786));
#4847=CARTESIAN_POINT('Ctrl Pts',(0.00169347934099526,-0.0368247758641759,
-0.0189257844776465));
#4848=CARTESIAN_POINT('Ctrl Pts',(0.0017169451464009,-0.036824773723785,
-0.0191881975432559));
#4849=CARTESIAN_POINT('Ctrl Pts',(0.00174033538132716,-0.0367202400866689,
-0.0194497692051865));
#4850=CARTESIAN_POINT('Ctrl Pts',(0.00177369253116023,-0.0363496390212394,
-0.0198227902301324));
#4851=CARTESIAN_POINT('Ctrl Pts',(0.00178340063709622,-0.0360877065335177,
-0.0199313505255009));
#4852=CARTESIAN_POINT('Ctrl Pts',(0.00178338790456574,-0.0358242452195787,
-0.0199312018886888));
#4853=CARTESIAN_POINT('Origin',(-0.00043989890908888,-0.0368247757875444,
-0.0058425113053525));
#4854=CARTESIAN_POINT('Origin',(-0.0198513958821401,-0.0368247757875791,
-0.0041286598588784));
#4855=CARTESIAN_POINT('',(2.96681333255337E-7,-0.0368247757875791,-0.0188368455780866));
#4856=CARTESIAN_POINT('Origin',(2.96681333257642E-7,-0.0368247757875791,
-1.08455780865979E-5));
#4857=CARTESIAN_POINT('Origin',(2.96681333257642E-7,-0.0368247757875791,
-1.08455780865979E-5));
#4858=CARTESIAN_POINT('Ctrl Pts',(-0.00774888610933486,-0.0145458305914419,
0.0178761933547579));
#4859=CARTESIAN_POINT('Ctrl Pts',(-0.00458089178742332,-0.0145116973365386,
0.0193414669989956));
#4860=CARTESIAN_POINT('Ctrl Pts',(-0.000956640374661133,-0.0144932233454042,
0.0199390820443541));
#4861=CARTESIAN_POINT('Ctrl Pts',(0.00283719290624113,-0.0145278455048028,
0.0195395895098794));
#4862=CARTESIAN_POINT('Ctrl Pts',(0.00311352515395274,-0.0145313586789558,
0.0195069728478242));
#4863=CARTESIAN_POINT('Ctrl Pts',(0.00341211808571296,-0.0145338349593175,
0.0194590637514017));
#4864=CARTESIAN_POINT('Ctrl Pts',(-0.00770221652913521,-0.0147472959929906,
0.0177791969868141));
#4865=CARTESIAN_POINT('Ctrl Pts',(-0.00455441948459348,-0.0147039050985257,
0.0192406576410997));
#4866=CARTESIAN_POINT('Ctrl Pts',(-0.000951084002501054,-0.0146746784923752,
0.019841809527089));
#4867=CARTESIAN_POINT('Ctrl Pts',(0.00282548045354571,-0.0146932627672025,
0.0194540313159209));
#4868=CARTESIAN_POINT('Ctrl Pts',(0.00310058883725633,-0.0146955175232004,
0.0194223106660161));
#4869=CARTESIAN_POINT('Ctrl Pts',(0.00339787174169014,-0.014696756479245,
0.0193754321977317));
#4870=CARTESIAN_POINT('Ctrl Pts',(-0.00772251921990635,-0.0150184262716222,
0.0178298166226139));
#4871=CARTESIAN_POINT('Ctrl Pts',(-0.00456195910015081,-0.0149601368386979,
0.0192841114289333));
#4872=CARTESIAN_POINT('Ctrl Pts',(-0.000950985380158784,-0.0149133715624083,
0.0198725789512935));
#4873=CARTESIAN_POINT('Ctrl Pts',(0.00282547735470738,-0.014906475787603,
0.0194717413740735));
#4874=CARTESIAN_POINT('Ctrl Pts',(0.00310056181049325,-0.0149067584907266,
0.0194390914179037));
#4875=CARTESIAN_POINT('Ctrl Pts',(0.00339768767436461,-0.0149060041555573,
0.0193911594101674));
#4876=CARTESIAN_POINT('Ctrl Pts',(-0.00779667973475075,-0.0151601077173746,
0.017994799545495));
#4877=CARTESIAN_POINT('Ctrl Pts',(-0.00459993777636149,-0.0151064766564072,
0.0194462534021384));
#4878=CARTESIAN_POINT('Ctrl Pts',(-0.00095656372451255,-0.0150634169342208,
0.0200162923076934));
#4879=CARTESIAN_POINT('Ctrl Pts',(0.00283743930324529,-0.0150546209861673,
0.0195854304383384));
#4880=CARTESIAN_POINT('Ctrl Pts',(0.00311369907972104,-0.0150546561551467,
0.019550588733172));
#4881=CARTESIAN_POINT('Ctrl Pts',(0.0034120040079741,-0.0150537829710218,
0.0195000741758063));
#4882=CARTESIAN_POINT('Ctrl Pts',(0.00300276289647082,-0.0150367966788245,
0.019549262223542));
#4883=CARTESIAN_POINT('Ctrl Pts',(0.00299142848688328,-0.0148899411324601,
0.0194485871057752));
#4884=CARTESIAN_POINT('Ctrl Pts',(0.00299179192794687,-0.0146880526306306,
0.0194359995432109));
#4885=CARTESIAN_POINT('Ctrl Pts',(0.00300360056008906,-0.0145298688897421,
0.0195176746139456));
#4886=CARTESIAN_POINT('Ctrl Pts',(0.0200122236994322,-0.0146781110978709,
0.00150807980515456));
#4887=CARTESIAN_POINT('Ctrl Pts',(0.0201208879707791,-0.0146870025382791,
7.67064164480802E-5));
#4888=CARTESIAN_POINT('Ctrl Pts',(0.0200725234357956,-0.0146958980812679,
-0.00138387471400178));
#4889=CARTESIAN_POINT('Ctrl Pts',(0.019498827091341,-0.0147202718042252,
-0.00534664759002778));
#4890=CARTESIAN_POINT('Ctrl Pts',(0.0182143654045175,-0.014743232562672,
-0.00899922286946613));
#4891=CARTESIAN_POINT('Ctrl Pts',(0.0144772352301857,-0.0147823738809393,
-0.0141798727156517));
#4892=CARTESIAN_POINT('Ctrl Pts',(0.0113849121073087,-0.0148067712522918,
-0.0165456167200257));
#4893=CARTESIAN_POINT('Ctrl Pts',(0.00907206735164749,-0.0148240904356359,
-0.0176882665234704));
#4894=CARTESIAN_POINT('Ctrl Pts',(0.00902631208081911,-0.0148244327444186,
-0.0177106345802243));
#4895=CARTESIAN_POINT('Ctrl Pts',(0.00898041877365939,-0.0148247757875784,
-0.0177328532738887));
#4896=CARTESIAN_POINT('Ctrl Pts',(0.0199660319749895,-0.0147560818176716,
0.00150494368730133));
#4897=CARTESIAN_POINT('Ctrl Pts',(0.0200775127996618,-0.0147606052963055,
7.71360809122346E-5));
#4898=CARTESIAN_POINT('Ctrl Pts',(0.0200322669464742,-0.0147650325528439,
-0.00138050663446544));
#4899=CARTESIAN_POINT('Ctrl Pts',(0.0194677675948918,-0.0147770067437082,
-0.00533703093329677));
#4900=CARTESIAN_POINT('Ctrl Pts',(0.0181926864766073,-0.0147879490141987,
-0.00898687204921201));
#4901=CARTESIAN_POINT('Ctrl Pts',(0.014469170484886,-0.0148059701701451,
-0.0141700428296628));
#4902=CARTESIAN_POINT('Ctrl Pts',(0.0113826562532635,-0.014816852030795,
-0.0165410229417352));
#4903=CARTESIAN_POINT('Ctrl Pts',(0.00907198357467226,-0.0148244742882872,
-0.0176880909380574));
#4904=CARTESIAN_POINT('Ctrl Pts',(0.00902627051557683,-0.014824624894854,
-0.0177105465704092));
#4905=CARTESIAN_POINT('Ctrl Pts',(0.00898041877365939,-0.0148247757875784,
-0.0177328532738887));
#4906=CARTESIAN_POINT('Ctrl Pts',(0.0199418439057278,-0.0148468735440162,
0.00150355375919554));
#4907=CARTESIAN_POINT('Ctrl Pts',(0.0200536063692099,-0.0148454186882016,
7.74946542475474E-5));
#4908=CARTESIAN_POINT('Ctrl Pts',(0.0200090355918799,-0.0148439448174918,
-0.00137843727384454));
#4909=CARTESIAN_POINT('Ctrl Pts',(0.0194473748237736,-0.0148399508435284,
-0.00533086152796757));
#4910=CARTESIAN_POINT('Ctrl Pts',(0.0181766267386834,-0.0148362199425244,
-0.0089778940436346));
#4911=CARTESIAN_POINT('Ctrl Pts',(0.0144618637096609,-0.0148302957561373,
-0.0141615441779542));
#4912=CARTESIAN_POINT('Ctrl Pts',(0.0113804130930531,-0.0148269535078612,
-0.0165364618486991));
#4913=CARTESIAN_POINT('Ctrl Pts',(0.00907190001772207,-0.0148248583092885,
-0.0176879157021822));
#4914=CARTESIAN_POINT('Ctrl Pts',(0.00902622895033442,-0.0148248170452892,
-0.0177104585605941));
#4915=CARTESIAN_POINT('Ctrl Pts',(0.00898041877365939,-0.0148247757875784,
-0.0177328532738887));
#4916=CARTESIAN_POINT('Ctrl Pts',(0.0199427057935895,-0.0149375099309354,
0.00150407756575409));
#4917=CARTESIAN_POINT('Ctrl Pts',(0.0200518755338599,-0.0149307850351627,
7.77131230832762E-5));
#4918=CARTESIAN_POINT('Ctrl Pts',(0.0200051671768726,-0.0149238813900736,
-0.00137789724436391));
#4919=CARTESIAN_POINT('Ctrl Pts',(0.0194390193936413,-0.0149046944052203,
-0.0053286203156339));
#4920=CARTESIAN_POINT('Ctrl Pts',(0.0181667693571285,-0.014886180646208,
-0.0089726776139457));
#4921=CARTESIAN_POINT('Ctrl Pts',(0.0144553171215748,-0.014855319721676,
-0.0141544369975574));
#4922=CARTESIAN_POINT('Ctrl Pts',(0.0113781824399151,-0.0148370756538131,
-0.0165319307925875));
#4923=CARTESIAN_POINT('Ctrl Pts',(0.0090718166839804,-0.0148252424965208,
-0.0176877408522249));
#4924=CARTESIAN_POINT('Ctrl Pts',(0.00902618738509211,-0.0148250091957244,
-0.017710370550779));
#4925=CARTESIAN_POINT('Ctrl Pts',(0.00898041877365939,-0.0148247757875784,
-0.0177328532738887));
#4926=CARTESIAN_POINT('Origin',(0.0203531886983008,-0.0149061516501234,
0.00102539886270872));
#4927=CARTESIAN_POINT('Ctrl Pts',(0.00898041877365939,-0.0148247757875784,
-0.0177328532738887));
#4928=CARTESIAN_POINT('Ctrl Pts',(0.00898041877365939,-0.0148247757875784,
-0.0177328532738887));
#4929=CARTESIAN_POINT('Ctrl Pts',(0.00898041877365939,-0.0148247757875784,
-0.0177328532738887));
#4930=CARTESIAN_POINT('Ctrl Pts',(0.00898041877365939,-0.0148247757875784,
-0.0177328532738887));
#4931=CARTESIAN_POINT('Ctrl Pts',(0.00893443559037955,-0.014825180894651,
-0.0177550808754862));
#4932=CARTESIAN_POINT('Ctrl Pts',(0.0089344929160137,-0.0148249320414505,
-0.0177551931499929));
#4933=CARTESIAN_POINT('Ctrl Pts',(0.0089345500524646,-0.0148246825868245,
-0.0177553058558893));
#4934=CARTESIAN_POINT('Ctrl Pts',(0.0089346074450881,-0.0148244334749359,
-0.0177554182434948));
#4935=CARTESIAN_POINT('Ctrl Pts',(0.00888836479577936,-0.014825585329024,
-0.0177771221521157));
#4936=CARTESIAN_POINT('Ctrl Pts',(0.00888847921790531,-0.0148250872847695,
-0.0177773493422689));
#4937=CARTESIAN_POINT('Ctrl Pts',(0.00888859324088894,-0.0148245893346286,
-0.0177775745979239));
#4938=CARTESIAN_POINT('Ctrl Pts',(0.00888870685092651,-0.014824090831084,
-0.0177778001563099));
#4939=CARTESIAN_POINT('Ctrl Pts',(0.00748639491786086,-0.0148378557717159,
-0.0184412920850583));
#4940=CARTESIAN_POINT('Ctrl Pts',(0.00748822721917486,-0.0148298212888623,
-0.0184450145196786));
#4941=CARTESIAN_POINT('Ctrl Pts',(0.00749004754460005,-0.0148217519410676,
-0.0184487499355249));
#4942=CARTESIAN_POINT('Ctrl Pts',(0.00749185596912947,-0.0148136722798358,
-0.0184524201913718));
#4943=CARTESIAN_POINT('Ctrl Pts',(0.00532225277478543,-0.0148551194219725,
-0.0191708450461814));
#4944=CARTESIAN_POINT('Ctrl Pts',(0.00532623148704748,-0.014836536424499,
-0.0191819979469969));
#4945=CARTESIAN_POINT('Ctrl Pts',(0.00532984301961396,-0.0148174934549695,
-0.0191922764912052));
#4946=CARTESIAN_POINT('Ctrl Pts',(0.00533302686728054,-0.0147979947144795,
-0.0192017199285051));
#4947=CARTESIAN_POINT('Ctrl Pts',(0.00147365750931391,-0.014881431814427,
-0.0197420270336074));
#4948=CARTESIAN_POINT('Ctrl Pts',(0.001476730796099,-0.0148472842341355,
-0.0197718536173054));
#4949=CARTESIAN_POINT('Ctrl Pts',(0.00147935831677687,-0.0148094637247743,
-0.0197973701460041));
#4950=CARTESIAN_POINT('Ctrl Pts',(0.00148144983031859,-0.0147690919339158,
-0.0198178148577459));
#4951=CARTESIAN_POINT('Ctrl Pts',(-0.000921877140026626,-0.0148948531597356,
-0.0196452681893902));
#4952=CARTESIAN_POINT('Ctrl Pts',(-0.00092360320881171,-0.014853311265586,
-0.0196901735302147));
#4953=CARTESIAN_POINT('Ctrl Pts',(-0.000924883946114061,-0.0148039940739407,
-0.0197274939804967));
#4954=CARTESIAN_POINT('Ctrl Pts',(-0.000925896157550757,-0.0147497418067229,
-0.0197551717880971));
#4955=CARTESIAN_POINT('Ctrl Pts',(-0.00254123372453745,-0.0149016287194179,
-0.0193590885198902));
#4956=CARTESIAN_POINT('Ctrl Pts',(-0.00254977238054863,-0.0148568633996588,
-0.0194156428779818));
#4957=CARTESIAN_POINT('Ctrl Pts',(-0.0025566565432088,-0.0147995081661565,
-0.0194624478072491));
#4958=CARTESIAN_POINT('Ctrl Pts',(-0.00256121232025014,-0.0147348129588743,
-0.0194951131029381));
#4959=CARTESIAN_POINT('Ctrl Pts',(-0.00258017135538478,-0.0149017916385947,
-0.0193522072940789));
#4960=CARTESIAN_POINT('Ctrl Pts',(-0.00258887382090467,-0.0148569488111652,
-0.0194090417542422));
#4961=CARTESIAN_POINT('Ctrl Pts',(-0.00259589271862576,-0.0147994003019449,
-0.0194560747389885));
#4962=CARTESIAN_POINT('Ctrl Pts',(-0.00260053370114359,-0.0147344539928676,
-0.01948885995945));
#4963=CARTESIAN_POINT('Ctrl Pts',(-0.00261910898623212,-0.0149019545577715,
-0.0193453260682676));
#4964=CARTESIAN_POINT('Ctrl Pts',(-0.0026279752612607,-0.0148570342226716,
-0.0194024406305026));
#4965=CARTESIAN_POINT('Ctrl Pts',(-0.00263512889404272,-0.0147992924377333,
-0.0194497016707278));
#4966=CARTESIAN_POINT('Ctrl Pts',(-0.00263985508203704,-0.014734095026861,
-0.0194826068159619));
#4967=CARTESIAN_POINT('Ctrl Pts',(-0.00265804661707944,-0.0149021174769483,
-0.0193384448424563));
#4968=CARTESIAN_POINT('Ctrl Pts',(-0.00266707670161674,-0.014857119634178,
-0.019395839506763));
#4969=CARTESIAN_POINT('Ctrl Pts',(-0.00267436506945967,-0.0147991845735216,
-0.0194433286024672));
#4970=CARTESIAN_POINT('Ctrl Pts',(-0.00267917646293048,-0.0147337360608543,
-0.0194763536724737));
#4971=CARTESIAN_POINT('',(-0.00173500695207497,-0.0148042840888109,-0.0195713012162341));
#4972=CARTESIAN_POINT('Ctrl Pts',(-0.00065573720475878,-0.0148794499173937,
-0.0196068179671558));
#4973=CARTESIAN_POINT('Ctrl Pts',(-0.00101464092972461,-0.0148586323749862,
-0.0196041957712145));
#4974=CARTESIAN_POINT('Ctrl Pts',(-0.00137450416946325,-0.0148337627106974,
-0.0195927031413144));
#4975=CARTESIAN_POINT('Ctrl Pts',(-0.00173491349338594,-0.0148037394183029,
-0.0195705359219654));
#4976=CARTESIAN_POINT('Origin',(0.00189207363516642,-0.0133844611424653,
-0.0147740394919653));
#4977=CARTESIAN_POINT('Ctrl Pts',(0.00299531366136694,-0.0145297856746568,
0.0195187251168157));
#4978=CARTESIAN_POINT('Ctrl Pts',(0.00686393124180926,-0.0145684737591907,
0.0190288782600173));
#4979=CARTESIAN_POINT('Ctrl Pts',(0.0130347524279203,-0.0146144285527865,
0.0161832814287615));
#4980=CARTESIAN_POINT('Ctrl Pts',(0.018595588043322,-0.0146678501863099,
0.00874013932228826));
#4981=CARTESIAN_POINT('Ctrl Pts',(0.019898262642347,-0.0146948137392777,
0.00359947272423481));
#4982=CARTESIAN_POINT('Ctrl Pts',(0.0200294000151309,-0.0147080625614029,
0.000999549140521965));
#4983=CARTESIAN_POINT('Ctrl Pts',(0.00298868377569251,-0.0146202222594106,
0.0194731149412589));
#4984=CARTESIAN_POINT('Ctrl Pts',(0.00684877738599838,-0.0146498648911282,
0.0189895441684463));
#4985=CARTESIAN_POINT('Ctrl Pts',(0.0130108471663622,-0.0146832723409265,
0.0161559583214403));
#4986=CARTESIAN_POINT('Ctrl Pts',(0.0185700865305333,-0.014720824517021,
0.00872936175335517));
#4987=CARTESIAN_POINT('Ctrl Pts',(0.0198757844155402,-0.0147391338319345,
0.00359587522066394));
#4988=CARTESIAN_POINT('Ctrl Pts',(0.0200090201930991,-0.0147480579517581,
0.000998719739466214));
#4989=CARTESIAN_POINT('Ctrl Pts',(0.00298310635606701,-0.0148036387759138,
0.0194428661554509));
#4990=CARTESIAN_POINT('Ctrl Pts',(0.00683739152940247,-0.0148121674660661,
0.0189582053322345));
#4991=CARTESIAN_POINT('Ctrl Pts',(0.0129884628210554,-0.0148179496333016,
0.0161293965987811));
#4992=CARTESIAN_POINT('Ctrl Pts',(0.0185410942601461,-0.0148218777645772,
0.00871655735183197));
#4993=CARTESIAN_POINT('Ctrl Pts',(0.0198479180060786,-0.0148226532922756,
0.00359144170624428));
#4994=CARTESIAN_POINT('Ctrl Pts',(0.0199828117410683,-0.014822946412074,
0.000997770237031705));
#4995=CARTESIAN_POINT('Ctrl Pts',(0.00298972530431553,-0.0149740559268111,
0.0195081175433269));
#4996=CARTESIAN_POINT('Ctrl Pts',(0.00685516034586251,-0.0149698077244587,
0.0190011032563151));
#4997=CARTESIAN_POINT('Ctrl Pts',(0.0130043492875166,-0.0149539976919043,
0.0161440471210767));
#4998=CARTESIAN_POINT('Ctrl Pts',(0.018542608184285,-0.0149271725914625,
0.00871591527911356));
#4999=CARTESIAN_POINT('Ctrl Pts',(0.0198422278334849,-0.0149102034918163,
0.00359055047113089));
#5000=CARTESIAN_POINT('Ctrl Pts',(0.0199748401947015,-0.0149015843979744,
0.000997760384274573));
#5001=CARTESIAN_POINT('Ctrl Pts',(0.00299449673968966,-0.015037203212008,
0.0195506405662391));
#5002=CARTESIAN_POINT('Ctrl Pts',(0.00686740584076641,-0.0150311384268015,
0.019031676511988));
#5003=CARTESIAN_POINT('Ctrl Pts',(0.0130178600054759,-0.015009286281776,
0.0161576153500397));
#5004=CARTESIAN_POINT('Ctrl Pts',(0.0185488477458867,-0.0149716317750762,
0.00871787310811229));
#5005=CARTESIAN_POINT('Ctrl Pts',(0.0198439270615382,-0.0149475901239307,
0.00359082780325869));
#5006=CARTESIAN_POINT('Ctrl Pts',(0.0199748398000208,-0.014935323200052,
0.000997928841928562));
#5007=CARTESIAN_POINT('Ctrl Pts',(-0.000655758676581674,-0.0148797881582447,
-0.0196071538300087));
#5008=CARTESIAN_POINT('Ctrl Pts',(-0.000659646704659579,-0.0148373944182319,
-0.0196541245066109));
#5009=CARTESIAN_POINT('Ctrl Pts',(-0.00066299403205041,-0.0147859511032736,
-0.0196929451487052));
#5010=CARTESIAN_POINT('Ctrl Pts',(-0.000665562206848373,-0.0147290854612064,
-0.0197208462612603));
#5011=CARTESIAN_POINT('Ctrl Pts',(-0.00127812577739353,-0.0148780310622186,
-0.0195678400417402));
#5012=CARTESIAN_POINT('Ctrl Pts',(-0.00128312622810395,-0.0148370862945059,
-0.0196111720527873));
#5013=CARTESIAN_POINT('Ctrl Pts',(-0.00128738727729365,-0.014788297347648,
-0.0196471301595027));
#5014=CARTESIAN_POINT('Ctrl Pts',(-0.00129063177300512,-0.014734701459538,
-0.0196734583324556));
#5015=CARTESIAN_POINT('Ctrl Pts',(-0.00189787185930503,-0.0148760904180511,
-0.019500151308104));
#5016=CARTESIAN_POINT('Ctrl Pts',(-0.00190370119453056,-0.0148367207033255,
-0.0195400983912996));
#5017=CARTESIAN_POINT('Ctrl Pts',(-0.00190865830192165,-0.0147905034686254,
-0.0195733892570609));
#5018=CARTESIAN_POINT('Ctrl Pts',(-0.0019124603735649,-0.0147400054748848,
-0.0195981597430046));
#5019=CARTESIAN_POINT('Ctrl Pts',(-0.00266001169938135,-0.014873525009813,
-0.0193812576057105));
#5020=CARTESIAN_POINT('Ctrl Pts',(-0.00266657978843245,-0.0148361983674045,
-0.0194172646634415));
#5021=CARTESIAN_POINT('Ctrl Pts',(-0.00267217439531876,-0.0147930960159191,
-0.0194474498459532));
#5022=CARTESIAN_POINT('Ctrl Pts',(-0.00267652253206425,-0.0147462991901868,
-0.0194703413798912));
#5023=CARTESIAN_POINT('Ctrl Pts',(-0.00280810546016112,-0.0148730180220364,
-0.0193564680751333));
#5024=CARTESIAN_POINT('Ctrl Pts',(-0.00281480389456591,-0.0148360954309757,
-0.0193917226590437));
#5025=CARTESIAN_POINT('Ctrl Pts',(-0.00282051204093679,-0.0147935957299755,
-0.0194213128014677));
#5026=CARTESIAN_POINT('Ctrl Pts',(-0.00282495963259224,-0.0147475107886388,
-0.019443838260106));
#5027=CARTESIAN_POINT('Ctrl Pts',(-0.00664240089204225,-0.0148596813362515,
-0.0186705374526328));
#5028=CARTESIAN_POINT('Ctrl Pts',(-0.00665214942651749,-0.014833320883283,
-0.0186865463921912));
#5029=CARTESIAN_POINT('Ctrl Pts',(-0.00666054601616987,-0.0148063747710901,
-0.0187009363875703));
#5030=CARTESIAN_POINT('Ctrl Pts',(-0.00666740818185148,-0.0147786220713407,
-0.0187140621801992));
#5031=CARTESIAN_POINT('Ctrl Pts',(-0.0101751046385925,-0.0148429756912469,
-0.0169418808172355));
#5032=CARTESIAN_POINT('Ctrl Pts',(-0.0101799650862489,-0.0148292865314139,
-0.0169470719605881));
#5033=CARTESIAN_POINT('Ctrl Pts',(-0.0101848047786444,-0.0148155041897732,
-0.0169522625634252));
#5034=CARTESIAN_POINT('Ctrl Pts',(-0.0101896552093173,-0.0148016710687847,
-0.0169573921260862));
#5035=CARTESIAN_POINT('Ctrl Pts',(-0.0129721193094215,-0.0148252417000709,
-0.0143502856546131));
#5036=CARTESIAN_POINT('Ctrl Pts',(-0.0129722444779212,-0.0148248916264779,
-0.0143504155225909));
#5037=CARTESIAN_POINT('Ctrl Pts',(-0.0129723693293915,-0.0148245420190635,
-0.0143505448517928));
#5038=CARTESIAN_POINT('Ctrl Pts',(-0.0129724935757183,-0.0148241924931841,
-0.014350674193004));
#5039=CARTESIAN_POINT('Ctrl Pts',(-0.013008632331848,-0.0148250087797579,
-0.0143163629285584));
#5040=CARTESIAN_POINT('Ctrl Pts',(-0.013008694790096,-0.0148248336934552,
-0.0143164273513272));
#5041=CARTESIAN_POINT('Ctrl Pts',(-0.0130087572483439,-0.0148246586071525,
-0.0143164917740961));
#5042=CARTESIAN_POINT('Ctrl Pts',(-0.0130088197065918,-0.0148244835208498,
-0.0143165561968649));
#5043=CARTESIAN_POINT('Ctrl Pts',(-0.0130450195284837,-0.0148247757875791,
-0.014282228848665));
#5044=CARTESIAN_POINT('Ctrl Pts',(-0.0130450195284837,-0.0148247757875791,
-0.014282228848665));
#5045=CARTESIAN_POINT('Ctrl Pts',(-0.0130450195284837,-0.0148247757875791,
-0.014282228848665));
#5046=CARTESIAN_POINT('Ctrl Pts',(-0.0130450195284837,-0.0148247757875791,
-0.014282228848665));
#5047=CARTESIAN_POINT('Origin',(-0.0312593801273366,-9.99200722162641E-18,
-0.0312593801273367));
#5048=CARTESIAN_POINT('',(8.50631114132465E-18,1.04595544935666E-17,0.0113029999999997));
#5049=CARTESIAN_POINT('Origin',(0.,0.,0.));
#5050=CARTESIAN_POINT('Ctrl Pts',(0.0112199645735118,-0.0104245916629915,
-9.69777743809797E-6));
#5051=CARTESIAN_POINT('Ctrl Pts',(0.0112051801784022,-0.0102778298491415,
-9.69064273329989E-6));
#5052=CARTESIAN_POINT('Ctrl Pts',(0.011192899296042,-0.0101308161401086,
-9.68342736369809E-6));
#5053=CARTESIAN_POINT('Ctrl Pts',(0.0111831420871628,-0.00998363320016368,
-9.67613502769638E-6));
#5054=CARTESIAN_POINT('Ctrl Pts',(0.0112199170645571,-0.0104247877535668,
0.0020766171368528));
#5055=CARTESIAN_POINT('Ctrl Pts',(0.0112051322695936,-0.010278031219465,
0.002073887377538));
#5056=CARTESIAN_POINT('Ctrl Pts',(0.011192850790016,-0.0101310228155315,
0.0020716247624211));
#5057=CARTESIAN_POINT('Ctrl Pts',(0.0111830927844146,-0.00998384519720973,
0.0020698330425448));
#5058=CARTESIAN_POINT('Ctrl Pts',(0.0100249643393154,-0.0104252194706601,
0.0062655194845872));
#5059=CARTESIAN_POINT('Ctrl Pts',(0.0100117600458874,-0.010278474547706,
0.0062572528044459));
#5060=CARTESIAN_POINT('Ctrl Pts',(0.010000792912618,-0.0101314778097682,
0.0062503855708151));
#5061=CARTESIAN_POINT('Ctrl Pts',(0.0099920809499643,-0.00998431189294864,
0.0062449290503692));
#5062=CARTESIAN_POINT('Ctrl Pts',(0.00514081047990734,-0.0104257857474376,
0.0106391463714965));
#5063=CARTESIAN_POINT('Ctrl Pts',(0.00513403427010488,-0.0102790560633874,
0.0106251224617882));
#5064=CARTESIAN_POINT('Ctrl Pts',(0.00512840445763025,-0.0101320746370149,
0.0106134740536603));
#5065=CARTESIAN_POINT('Ctrl Pts',(0.00512393027334441,-0.00998492407898941,
0.0106042202671815));
#5066=CARTESIAN_POINT('Ctrl Pts',(-0.00131388045755656,-0.010426094607023,
0.0117437534207267));
#5067=CARTESIAN_POINT('Ctrl Pts',(-0.00131215128283615,-0.010279373233812,
0.0117282764195361));
#5068=CARTESIAN_POINT('Ctrl Pts',(-0.00131071539561224,-0.0101324001578694,
0.0117154213777515));
#5069=CARTESIAN_POINT('Ctrl Pts',(-0.00130957515531983,-0.00998525797599898,
0.0117052093968541));
#5070=CARTESIAN_POINT('Ctrl Pts',(-0.00737357138204183,-0.0104260512327707,
0.0092354406240627));
#5071=CARTESIAN_POINT('Ctrl Pts',(-0.00736385564152537,-0.0102793286906237,
0.0092232623890653));
#5072=CARTESIAN_POINT('Ctrl Pts',(-0.00735578448328385,-0.0101323544400456,
0.0092131458939775));
#5073=CARTESIAN_POINT('Ctrl Pts',(-0.00734937114587234,-0.00998521107980061,
0.0092051077339766));
#5074=CARTESIAN_POINT('Ctrl Pts',(-0.0111612089853469,-0.0104256691065238,
0.0038918214308775));
#5075=CARTESIAN_POINT('Ctrl Pts',(-0.0111465100429015,-0.0102789362856098,
0.0038866919640213));
#5076=CARTESIAN_POINT('Ctrl Pts',(-0.0111343017099567,-0.0101319517075577,
0.0038824334843333));
#5077=CARTESIAN_POINT('Ctrl Pts',(-0.0111246040333916,-0.00998479798826081,
0.0038790529978777));
#5078=CARTESIAN_POINT('Ctrl Pts',(-0.0115300025633347,-0.0104250662776386,
-0.0026452888228583));
#5079=CARTESIAN_POINT('Ctrl Pts',(-0.0115148080359412,-0.0102783172326505,
-0.0026418153470101));
#5080=CARTESIAN_POINT('Ctrl Pts',(-0.0115021856088197,-0.0101313163530678,
-0.0026389305357338));
#5081=CARTESIAN_POINT('Ctrl Pts',(-0.011492155992759,-0.00998414628186934,
-0.0026366391293449));
#5082=CARTESIAN_POINT('Ctrl Pts',(-0.00940157730114771,-0.0104246384086391,
-0.006478093454672));
#5083=CARTESIAN_POINT('Ctrl Pts',(-0.00938920035304104,-0.0102778778557629,
-0.0064695553818137));
#5084=CARTESIAN_POINT('Ctrl Pts',(-0.00937892253646821,-0.0101308654139244,
-0.0064624594955186));
#5085=CARTESIAN_POINT('Ctrl Pts',(-0.00937076074852492,-0.00998368374527301,
-0.0064568174174532));
#5086=CARTESIAN_POINT('Ctrl Pts',(-0.00792188410539331,-0.0104244527346557,
-0.0079538196776328));
#5087=CARTESIAN_POINT('Ctrl Pts',(-0.00791144853134561,-0.0102776871824357,
-0.007943346053619));
#5088=CARTESIAN_POINT('Ctrl Pts',(-0.00790278093714587,-0.0101306697172472,
-0.0079346451297893));
#5089=CARTESIAN_POINT('Ctrl Pts',(-0.00789589555806823,-0.00998348300959907,
-0.0079277311852453));
#5090=CARTESIAN_POINT('',(9.30906149691421E-18,-0.0102025570012689,0.0111896382555412));
#5091=CARTESIAN_POINT('Ctrl Pts',(2.22044604925031E-18,-0.0102025570012693,
0.0111896382555413));
#5092=CARTESIAN_POINT('Ctrl Pts',(-6.74169264264316E-5,-0.0102015405462474,
0.011189649549486));
#5093=CARTESIAN_POINT('Ctrl Pts',(-0.000134833129558151,-0.0102005364537124,
0.0111890514256331));
#5094=CARTESIAN_POINT('Ctrl Pts',(-0.000421447717171156,-0.0101964145263206,
0.0111839161841485));
#5095=CARTESIAN_POINT('Ctrl Pts',(-0.000640504141798635,-0.0101936131496959,
0.0111735416061817));
#5096=CARTESIAN_POINT('Ctrl Pts',(-0.000938165708641645,-0.0101915264584175,
0.0111506451373142));
#5097=CARTESIAN_POINT('Ctrl Pts',(-0.00101720814701845,-0.010191140213133,
0.0111437168700503));
#5098=CARTESIAN_POINT('Ctrl Pts',(-0.0011501367845416,-0.0101908570600192,
0.0111306351977137));
#5099=CARTESIAN_POINT('Ctrl Pts',(-0.00120409349278151,-0.0101908441460528,
0.0111249280071424));
#5100=CARTESIAN_POINT('Ctrl Pts',(-0.00132462368637645,-0.0101910797785723,
0.0111112879754409));
#5101=CARTESIAN_POINT('Ctrl Pts',(-0.00139113995497185,-0.0101913866961264,
0.0111031527751839));
#5102=CARTESIAN_POINT('Ctrl Pts',(-0.00162634421277061,-0.0101929810148022,
0.0110722339590442));
#5103=CARTESIAN_POINT('Ctrl Pts',(-0.00179461377861505,-0.0101950450433506,
0.0110461853884777));
#5104=CARTESIAN_POINT('Ctrl Pts',(-0.00244135383747795,-0.0102046401134746,
0.0109308811718016));
#5105=CARTESIAN_POINT('Ctrl Pts',(-0.00291447656001477,-0.0102147127283225,
0.0108143016817006));
#5106=CARTESIAN_POINT('Ctrl Pts',(-0.00354384524208318,-0.0102222883356675,
0.0106147945645939));
#5107=CARTESIAN_POINT('Ctrl Pts',(-0.00370662345468119,-0.0102237618378585,
0.0105590380708607));
#5108=CARTESIAN_POINT('Ctrl Pts',(-0.00396139266625811,-0.0102250850139136,
0.0104651640297545));
#5109=CARTESIAN_POINT('Ctrl Pts',(-0.00405422853613165,-0.0102253592216408,
0.0104295471200048));
#5110=CARTESIAN_POINT('Ctrl Pts',(-0.00423251544104976,-0.0102254609306659,
0.0103584111516205));
#5111=CARTESIAN_POINT('Ctrl Pts',(-0.00431801169144401,-0.0102253182832131,
0.010323065384925));
#5112=CARTESIAN_POINT('Ctrl Pts',(-0.0045220889587313,-0.010224514463369,
0.010235722608066));
#5113=CARTESIAN_POINT('Ctrl Pts',(-0.00464020368818905,-0.0102236678975069,
0.0101827316861288));
#5114=CARTESIAN_POINT('Ctrl Pts',(-0.00529127965123075,-0.0102170009361811,
0.00987697716449509));
#5115=CARTESIAN_POINT('Ctrl Pts',(-0.00580418445525037,-0.0102031114092691,
0.00958457810118716));
#5116=CARTESIAN_POINT('Ctrl Pts',(-0.00647148407435199,-0.0101872698787561,
0.00913125822830088));
#5117=CARTESIAN_POINT('Ctrl Pts',(-0.00664939227252002,-0.0101834280037078,
0.0090025830769721));
#5118=CARTESIAN_POINT('Ctrl Pts',(-0.00689071352584001,-0.0101802072270698,
0.00881696398548201));
#5119=CARTESIAN_POINT('Ctrl Pts',(-0.00695753672159275,-0.0101795426856264,
0.00876434120723235));
#5120=CARTESIAN_POINT('Ctrl Pts',(-0.00707222185195516,-0.0101788941695264,
0.00867187518910569));
#5121=CARTESIAN_POINT('Ctrl Pts',(-0.00712021923679697,-0.0101787654165744,
0.00863251130040976));
#5122=CARTESIAN_POINT('Ctrl Pts',(-0.0072274141913118,-0.0101787450230871,
0.00854309189747392));
#5123=CARTESIAN_POINT('Ctrl Pts',(-0.0072864268031652,-0.0101789202724678,
0.0084928131931714));
#5124=CARTESIAN_POINT('Ctrl Pts',(-0.00750940487199908,-0.0101801235150395,
0.00829879310893567));
#5125=CARTESIAN_POINT('Ctrl Pts',(-0.00766970881572218,-0.0101821056485427,
0.00815084197876341));
#5126=CARTESIAN_POINT('Ctrl Pts',(-0.00800998793554012,-0.0101868659912111,
0.00781783654976284));
#5127=CARTESIAN_POINT('Ctrl Pts',(-0.00818815513302765,-0.0101897087677517,
0.00763098547829185));
#5128=CARTESIAN_POINT('Ctrl Pts',(-0.0084752146661858,-0.0101931343463158,
0.00730830212939007));
#5129=CARTESIAN_POINT('Ctrl Pts',(-0.00858766973312971,-0.0101941615516893,
0.00717580816473004));
#5130=CARTESIAN_POINT('Ctrl Pts',(-0.00876380083416714,-0.0101949305352064,
0.00695822982743163));
#5131=CARTESIAN_POINT('Ctrl Pts',(-0.00882940655921123,-0.0101950188501474,
0.00687478912568698));
#5132=CARTESIAN_POINT('Ctrl Pts',(-0.00895940309665454,-0.0101947319666891,
0.00670453016075536));
#5133=CARTESIAN_POINT('Ctrl Pts',(-0.00902373314470885,-0.0101943483561733,
0.00661770079239081));
#5134=CARTESIAN_POINT('Ctrl Pts',(-0.00918901483808888,-0.0101926795854357,
0.00638773349488925));
#5135=CARTESIAN_POINT('Ctrl Pts',(-0.00928785528033583,-0.010190978190656,
0.00624317991111274));
#5136=CARTESIAN_POINT('Ctrl Pts',(-0.00976566523080479,-0.0101792104800937,
0.00550799110052935));
#5137=CARTESIAN_POINT('Ctrl Pts',(-0.0100893918281412,-0.0101573712486112,
0.00488961434103913));
#5138=CARTESIAN_POINT('Ctrl Pts',(-0.0104386226018965,-0.0101363427854211,
0.00403851773960769));
#5139=CARTESIAN_POINT('Ctrl Pts',(-0.010517516414366,-0.0101320732050245,
0.00382856959377299));
#5140=CARTESIAN_POINT('Ctrl Pts',(-0.01062098402927,-0.0101288412583777,
0.00352563549821233));
#5141=CARTESIAN_POINT('Ctrl Pts',(-0.0106506172429794,-0.010128205296477,
0.00343510100112185));
#5142=CARTESIAN_POINT('Ctrl Pts',(-0.0107073489170806,-0.0101274189491205,
0.00325396812310573));
#5143=CARTESIAN_POINT('Ctrl Pts',(-0.0107344646525053,-0.0101272649263812,
0.00316337427134339));
#5144=CARTESIAN_POINT('Ctrl Pts',(-0.0108148960572141,-0.0101272859993284,
0.00288168419106813));
#5145=CARTESIAN_POINT('Ctrl Pts',(-0.0108642837132589,-0.0101279979938085,
0.00268947169810301));
#5146=CARTESIAN_POINT('Ctrl Pts',(-0.010981077043376,-0.0101301210123993,
0.00217893982634971));
#5147=CARTESIAN_POINT('Ctrl Pts',(-0.0110397893581654,-0.0101316204211908,
0.00185866862973392));
#5148=CARTESIAN_POINT('Ctrl Pts',(-0.0111035244827138,-0.0101315802816101,
0.00139880336221565));
#5149=CARTESIAN_POINT('Ctrl Pts',(-0.0111200168881436,-0.0101313059965125,
0.00126103130215957));
#5150=CARTESIAN_POINT('Ctrl Pts',(-0.0111512887343226,-0.0101299582740531,
0.00095113006657928));
#5151=CARTESIAN_POINT('Ctrl Pts',(-0.0111646519586728,-0.0101287032618325,
0.000778938808253484));
#5152=CARTESIAN_POINT('Ctrl Pts',(-0.0111929733708562,-0.0101232761224458,
0.000258247177140425));
#5153=CARTESIAN_POINT('Ctrl Pts',(-0.0111956470392741,-0.0101173358129669,
-9.0446209490509E-5));
#5154=CARTESIAN_POINT('Ctrl Pts',(-0.0111618924824004,-0.0100992105986319,
-0.000955866391293276));
#5155=CARTESIAN_POINT('Ctrl Pts',(-0.0111060131161256,-0.0100850700800721,
-0.00146951342600937));
#5156=CARTESIAN_POINT('Ctrl Pts',(-0.0109946933437588,-0.0100761278777447,
-0.00209031728776285));
#5157=CARTESIAN_POINT('Ctrl Pts',(-0.0109726100697086,-0.010074868101119,
-0.00220337265323312));
#5158=CARTESIAN_POINT('Ctrl Pts',(-0.0109377583566336,-0.0100738108615462,
-0.00236818520730379));
#5159=CARTESIAN_POINT('Ctrl Pts',(-0.0109263614542263,-0.0100735915511912,
-0.00242023533063928));
#5160=CARTESIAN_POINT('Ctrl Pts',(-0.0109047961702504,-0.0100734317338099,
-0.00251545256089752));
#5161=CARTESIAN_POINT('Ctrl Pts',(-0.0108947617247118,-0.0100734538918289,
-0.00255856112571133));
#5162=CARTESIAN_POINT('Ctrl Pts',(-0.0108692779361428,-0.0100737211798289,
-0.00266516599706747));
#5163=CARTESIAN_POINT('Ctrl Pts',(-0.0108535259273997,-0.0100740650820586,
-0.00272858973110891));
#5164=CARTESIAN_POINT('Ctrl Pts',(-0.0107938700556436,-0.0100758560600326,
-0.00296007671500071));
#5165=CARTESIAN_POINT('Ctrl Pts',(-0.0107465866572188,-0.0100781785163805,
-0.00312729802322816));
#5166=CARTESIAN_POINT('Ctrl Pts',(-0.0105880411696159,-0.0100865093184148,
-0.00364187631181668));
#5167=CARTESIAN_POINT('Ctrl Pts',(-0.0104636952945795,-0.0100935795658618,
-0.00398494587421717));
#5168=CARTESIAN_POINT('Ctrl Pts',(-0.0102634982831706,-0.010099798784665,
-0.00446289881765567));
#5169=CARTESIAN_POINT('Ctrl Pts',(-0.0102016566460061,-0.0101011923286143,
-0.00460246935820524));
#5170=CARTESIAN_POINT('Ctrl Pts',(-0.0101019028674766,-0.0101024155796262,
-0.00481573612846228));
#5171=CARTESIAN_POINT('Ctrl Pts',(-0.0100660117907634,-0.0101026704049814,
-0.00489030669146615));
#5172=CARTESIAN_POINT('Ctrl Pts',(-0.00999733075271472,-0.0101027891706998,
-0.0050290538912685));
#5173=CARTESIAN_POINT('Ctrl Pts',(-0.0099647466538941,-0.0101026995185727,
-0.00509331440352506));
#5174=CARTESIAN_POINT('Ctrl Pts',(-0.00988920533009715,-0.0101021507608459,
-0.00523880059464954));
#5175=CARTESIAN_POINT('Ctrl Pts',(-0.00984587220582335,-0.0101015965724294,
-0.00531980747190282));
#5176=CARTESIAN_POINT('Ctrl Pts',(-0.00970928325560666,-0.0100991139082254,
-0.00556777449013589));
#5177=CARTESIAN_POINT('Ctrl Pts',(-0.00961280747983906,-0.0100963372242019,
-0.00573279187788351));
#5178=CARTESIAN_POINT('Ctrl Pts',(-0.0093661956549448,-0.0100870769398785,
-0.00613089649715144));
#5179=CARTESIAN_POINT('Ctrl Pts',(-0.00921172540267128,-0.0100794551193396,
-0.00636076994674223));
#5180=CARTESIAN_POINT('Ctrl Pts',(-0.00875083021571591,-0.0100548133475768,
-0.00699461054032919));
#5181=CARTESIAN_POINT('Ctrl Pts',(-0.00842715808840153,-0.0100346860565661,
-0.00738141656228684));
#5182=CARTESIAN_POINT('Ctrl Pts',(-0.00802609971531652,-0.0100242978450801,
-0.00780000070114021));
#5183=CARTESIAN_POINT('Ctrl Pts',(-0.0079721325493474,-0.0100231984806386,
-0.00785516803725131));
#5184=CARTESIAN_POINT('Ctrl Pts',(-0.00791759901255212,-0.0100224601210555,
-0.0079097671782257));
#5185=CARTESIAN_POINT('Ctrl Pts',(0.0111908523476914,-0.010092911797579,
-9.68153674903736E-6));
#5186=CARTESIAN_POINT('Ctrl Pts',(0.0111911221052927,-0.0100966659613093,
0.000350346111201561));
#5187=CARTESIAN_POINT('Ctrl Pts',(0.0111739543427067,-0.0101056181113099,
0.000710564185906608));
#5188=CARTESIAN_POINT('Ctrl Pts',(0.0111094113188366,-0.0101227152957,0.0013808099357717));
#5189=CARTESIAN_POINT('Ctrl Pts',(0.011066373468415,-0.0101308302598643,
0.00169091978958547));
#5190=CARTESIAN_POINT('Ctrl Pts',(0.0109613243592858,-0.0101428790018242,
0.00226880199636645));
#5191=CARTESIAN_POINT('Ctrl Pts',(0.0109023894231057,-0.0101472238269673,
0.00253672436590246));
#5192=CARTESIAN_POINT('Ctrl Pts',(0.0108018490890348,-0.0101510296779144,
0.00292523083184473));
#5193=CARTESIAN_POINT('Ctrl Pts',(0.0107679787937726,-0.0101518693243692,
0.0030475144336175));
#5194=CARTESIAN_POINT('Ctrl Pts',(0.0107046328166685,-0.0101527148683851,
0.00326199218479738));
#5195=CARTESIAN_POINT('Ctrl Pts',(0.0106760333798449,-0.0101528719865653,
0.00335440441674196));
#5196=CARTESIAN_POINT('Ctrl Pts',(0.0106116150805328,-0.0101527899085912,
0.00355339889556932));
#5197=CARTESIAN_POINT('Ctrl Pts',(0.0105753873272109,-0.0101524819445813,
0.00365981927594855));
#5198=CARTESIAN_POINT('Ctrl Pts',(0.0104428980015094,-0.0101506144613576,
0.00403062753870444));
#5199=CARTESIAN_POINT('Ctrl Pts',(0.0103383217851013,-0.0101478190150593,
0.0042918287894303));
#5200=CARTESIAN_POINT('Ctrl Pts',(0.0101336966955462,-0.0101422155148786,
0.00475190802908692));
#5201=CARTESIAN_POINT('Ctrl Pts',(0.0100373338123409,-0.0101395492822691,
0.00495227216379613));
#5202=CARTESIAN_POINT('Ctrl Pts',(0.00987404901904299,-0.0101363957236638,
0.00526737176890908));
#5203=CARTESIAN_POINT('Ctrl Pts',(0.0098109262906941,-0.0101354690961945,
0.00538405089074262));
#5204=CARTESIAN_POINT('Ctrl Pts',(0.00971310526976892,-0.0101348048854278,
0.00555741396799459));
#5205=CARTESIAN_POINT('Ctrl Pts',(0.00967994697118486,-0.0101347051125484,
0.00561497243415084));
#5206=CARTESIAN_POINT('Ctrl Pts',(0.0096169654620374,-0.0101348055899435,
0.00572207752213727));
#5207=CARTESIAN_POINT('Ctrl Pts',(0.00958726557608388,-0.0101349687224617,
0.00577169766809781));
#5208=CARTESIAN_POINT('Ctrl Pts',(0.00951690539157463,-0.0101356730011626,
0.00588720152138358));
#5209=CARTESIAN_POINT('Ctrl Pts',(0.00947605054462589,-0.0101363331506842,
0.00595272578487126));
#5210=CARTESIAN_POINT('Ctrl Pts',(0.00918807771854865,-0.0101427637158686,
0.00640404086598858));
#5211=CARTESIAN_POINT('Ctrl Pts',(0.00891790145991109,-0.0101566708849985,
0.00677506325637693));
#5212=CARTESIAN_POINT('Ctrl Pts',(0.00840631076241092,-0.0101788741299444,
0.00739362602403352));
#5213=CARTESIAN_POINT('Ctrl Pts',(0.00817535748421702,-0.0101877862908247,
0.00764809287171652));
#5214=CARTESIAN_POINT('Ctrl Pts',(0.00776715322058502,-0.0101985350324274,
0.00805826024705006));
#5215=CARTESIAN_POINT('Ctrl Pts',(0.00759624197876826,-0.0102017505400338,
0.00821952294516064));
#5216=CARTESIAN_POINT('Ctrl Pts',(0.00733600005350944,-0.0102045631458843,
0.0084500468234935));
#5217=CARTESIAN_POINT('Ctrl Pts',(0.00725058716388542,-0.0102051771402449,
0.0085234395544422));
#5218=CARTESIAN_POINT('Ctrl Pts',(0.0070918674174091,-0.0102057770283628,
0.00865571805727967));
#5219=CARTESIAN_POINT('Ctrl Pts',(0.00701891245764207,-0.0102058502436921,
0.00871498067830798));
#5220=CARTESIAN_POINT('Ctrl Pts',(0.00685174451763495,-0.0102055984694361,
0.00884731922852907));
#5221=CARTESIAN_POINT('Ctrl Pts',(0.00675710819190522,-0.0102051606764353,
0.00891981262226216));
#5222=CARTESIAN_POINT('Ctrl Pts',(0.00654979688642973,-0.0102036827799127,
0.00907343121719944));
#5223=CARTESIAN_POINT('Ctrl Pts',(0.00643675345335111,-0.0102025547755427,
0.0091539868793024));
#5224=CARTESIAN_POINT('Ctrl Pts',(0.00605171748976645,-0.0101980521064802,
0.00941771492788173));
#5225=CARTESIAN_POINT('Ctrl Pts',(0.00577343865457653,-0.0101936255838255,
0.00959087734348928));
#5226=CARTESIAN_POINT('Ctrl Pts',(0.00536337085077695,-0.0101891255209269,
0.00982171318832739));
#5227=CARTESIAN_POINT('Ctrl Pts',(0.00523740205604786,-0.0101880221988916,
0.00988947364592489));
#5228=CARTESIAN_POINT('Ctrl Pts',(0.00504960653455454,-0.0101872084834475,
0.00998588660470972));
#5229=CARTESIAN_POINT('Ctrl Pts',(0.0049887454448799,-0.010187071768523,
0.0100164320158058));
#5230=CARTESIAN_POINT('Ctrl Pts',(0.00487273803312708,-0.010187115413091,
0.010073331297406));
#5231=CARTESIAN_POINT('Ctrl Pts',(0.00481775751567945,-0.0101872717146238,
0.010099739761266));
#5232=CARTESIAN_POINT('Ctrl Pts',(0.00465660693097197,-0.0101880954076594,
0.0101755251177959));
#5233=CARTESIAN_POINT('Ctrl Pts',(0.00454990559450988,-0.0101890849255013,
0.0102236692095516));
#5234=CARTESIAN_POINT('Ctrl Pts',(0.00428366894118048,-0.0101922612412372,
0.0103387949397229));
#5235=CARTESIAN_POINT('Ctrl Pts',(0.00412326633989954,-0.0101947898627241,
0.0104037758000915));
#5236=CARTESIAN_POINT('Ctrl Pts',(0.00348570898972506,-0.010205529031235,
0.0106449894994124));
#5237=CARTESIAN_POINT('Ctrl Pts',(0.00299728726327807,-0.0102147141821723,
0.0107926465611146));
#5238=CARTESIAN_POINT('Ctrl Pts',(0.00236574844627702,-0.0102198339950327,
0.0109373669865232));
#5239=CARTESIAN_POINT('Ctrl Pts',(0.00223065345569213,-0.0102205872239523,
0.0109657084431318));
#5240=CARTESIAN_POINT('Ctrl Pts',(0.00199202330456759,-0.0102212588949174,
0.0110111851110814));
#5241=CARTESIAN_POINT('Ctrl Pts',(0.00188873095893389,-0.0102213350773795,
0.0110293712824241));
#5242=CARTESIAN_POINT('Ctrl Pts',(0.00166494570058273,-0.0102210368954194,
0.0110655411835235));
#5243=CARTESIAN_POINT('Ctrl Pts',(0.00154440314504716,-0.0102205874126788,
0.0110830129415765));
#5244=CARTESIAN_POINT('Ctrl Pts',(0.00115803337993508,-0.0102182912545998,
0.0111325977532731));
#5245=CARTESIAN_POINT('Ctrl Pts',(0.00089143454102653,-0.0102153815291895,
0.0111571412002211));
#5246=CARTESIAN_POINT('Ctrl Pts',(0.000416313545459724,-0.0102089363439769,
0.0111837584155874));
#5247=CARTESIAN_POINT('Ctrl Pts',(0.000208163856905051,-0.0102056955186856,
0.0111896033831255));
#5248=CARTESIAN_POINT('Ctrl Pts',(1.70002900645727E-18,-0.0102025570012693,
0.0111896382555413));
#5249=CARTESIAN_POINT('Origin',(0.,1.18016707517654E-15,0.));
#5250=CARTESIAN_POINT('',(8.50631114132466E-18,1.18531587569275E-15,0.0113029999999997));
#5251=CARTESIAN_POINT('Origin',(2.96681333257642E-7,-0.0394247757875791,
-9.54565400677998E-5));
#5252=CARTESIAN_POINT('',(2.96681333257642E-7,-0.0394247757875791,-0.0188368455780866));
#5253=CARTESIAN_POINT('Origin',(2.96681333257642E-7,-0.0394247757875791,
-1.08455780865979E-5));
#5254=CARTESIAN_POINT('',(2.96681333257642E-7,-0.0394247757875791,-0.0175368455780866));
#5255=CARTESIAN_POINT('Origin',(2.96681333257642E-7,-0.0394247757875791,
-1.08455780865979E-5));
#5256=CARTESIAN_POINT('Origin',(2.96681333257642E-7,-0.0394247757875791,
-1.08455780865979E-5));
#5257=CARTESIAN_POINT('',(2.96681333255496E-7,-0.0394247757875791,-0.0175368455780866));
#5258=CARTESIAN_POINT('Origin',(2.96681333257642E-7,-0.0394247757875791,
-1.08455780865979E-5));
#5259=CARTESIAN_POINT('',(2.96681333255337E-7,-0.0394247757875791,-0.0188368455780866));
#5260=UNCERTAINTY_MEASURE_WITH_UNIT(LENGTH_MEASURE(1.E-5),#5264,
'DISTANCE_ACCURACY_VALUE',
'Maximum model space distance between geometric entities at asserted c
onnectivities');
#5261=UNCERTAINTY_MEASURE_WITH_UNIT(LENGTH_MEASURE(1.E-5),#5264,
'DISTANCE_ACCURACY_VALUE',
'Maximum model space distance between geometric entities at asserted c
onnectivities');
#5262=(
GEOMETRIC_REPRESENTATION_CONTEXT(3)
GLOBAL_UNCERTAINTY_ASSIGNED_CONTEXT((#5260))
GLOBAL_UNIT_ASSIGNED_CONTEXT((#5264,#5265,#5266))
REPRESENTATION_CONTEXT('','3D')
);
#5263=(
GEOMETRIC_REPRESENTATION_CONTEXT(3)
GLOBAL_UNCERTAINTY_ASSIGNED_CONTEXT((#5261))
GLOBAL_UNIT_ASSIGNED_CONTEXT((#5264,#5265,#5266))
REPRESENTATION_CONTEXT('','3D')
);
#5264=(
LENGTH_UNIT()
NAMED_UNIT(*)
SI_UNIT($,.METRE.)
);
#5265=(
NAMED_UNIT(*)
PLANE_ANGLE_UNIT()
SI_UNIT($,.RADIAN.)
);
#5266=(
NAMED_UNIT(*)
SI_UNIT($,.STERADIAN.)
SOLID_ANGLE_UNIT()
);
#5267=SHAPE_DEFINITION_REPRESENTATION(#5268,#5269);
#5268=PRODUCT_DEFINITION_SHAPE('',$,#5271);
#5269=SHAPE_REPRESENTATION('',(#596),#5262);
#5270=PRODUCT_DEFINITION_CONTEXT('part definition',#5275,'design');
#5271=PRODUCT_DEFINITION('Hose Insert v5 200926',
'Hose Insert v5 200926 v2',#5272,#5270);
#5272=PRODUCT_DEFINITION_FORMATION('',$,#5277);
#5273=PRODUCT_RELATED_PRODUCT_CATEGORY('Hose Insert v5 200926 v2',
'Hose Insert v5 200926 v2',(#5277));
#5274=APPLICATION_PROTOCOL_DEFINITION('international standard',
'automotive_design',2009,#5275);
#5275=APPLICATION_CONTEXT(
'Core Data for Automotive Mechanical Design Process');
#5276=PRODUCT_CONTEXT('part definition',#5275,'mechanical');
#5277=PRODUCT('Hose Insert v5 200926','Hose Insert v5 200926 v2',$,(#5276));
#5278=PRESENTATION_STYLE_ASSIGNMENT((#5280));
#5279=PRESENTATION_STYLE_ASSIGNMENT((#5281));
#5280=SURFACE_STYLE_USAGE(.BOTH.,#5282);
#5281=SURFACE_STYLE_USAGE(.BOTH.,#5283);
#5282=SURFACE_SIDE_STYLE('',(#5284));
#5283=SURFACE_SIDE_STYLE('',(#5285));
#5284=SURFACE_STYLE_FILL_AREA(#5286);
#5285=SURFACE_STYLE_FILL_AREA(#5287);
#5286=FILL_AREA_STYLE('Steel - Satin',(#5288));
#5287=FILL_AREA_STYLE('Opaque(160,160,160)',(#5289));
#5288=FILL_AREA_STYLE_COLOUR('Steel - Satin',#5290);
#5289=FILL_AREA_STYLE_COLOUR('Opaque(160,160,160)',#5291);
#5290=COLOUR_RGB('Steel - Satin',0.627450980392157,0.627450980392157,0.627450980392157);
#5291=COLOUR_RGB('Opaque(160,160,160)',0.627450980392157,0.627450980392157,
0.627450980392157);
ENDSEC;
END-ISO-10303-21;
```
