## Supplementary Material 4 for "De novo Powered Air-Purifying Respirator Design and Fabrication for Pandemic Response": Pelican Case PAPR Assembly.step (part 1 of 22)

```
ISO-10303-21;
HEADER;
/* Generated by software containing ST-Developer
 * from STEP Tools, Inc. (www.steptools.com) 
 */

FILE_DESCRIPTION(
/* description */ (''),
/* implementation_level */ '2;1');

FILE_NAME(
/* name */ 'C:/Users/ferro/Desktop/MS PAPR/Assembled MS PAPR.step',
/* time_stamp */ '2020-10-05T16:00:54-04:00',
/* author */ (''),
/* organization */ (''),
/* preprocessor_version */ 'ST-DEVELOPER v18.1',
/* originating_system */ 'Autodesk Translation Framework v9.3.0.1241',
/* authorisation */ '');

FILE_SCHEMA (('AUTOMOTIVE_DESIGN { 1 0 10303 214 3 1 1 }'));
ENDSEC;

DATA;
#10=MECHANICAL_DESIGN_GEOMETRIC_PRESENTATION_REPRESENTATION('',(#339,#340,
#341,#342,#343,#344,#345,#346,#347,#348,#349,#350,#351,#352,#353,#354,#355,
#356,#357,#358,#359,#360,#361,#362,#363,#364),#256279);
#11=ITEM_DEFINED_TRANSFORMATION($,$,#74107,#75135);
#12=ITEM_DEFINED_TRANSFORMATION($,$,#74500,#75136);
#13=ITEM_DEFINED_TRANSFORMATION($,$,#75179,#75306);
#14=ITEM_DEFINED_TRANSFORMATION($,$,#75179,#75307);
#15=ITEM_DEFINED_TRANSFORMATION($,$,#75314,#75477);
#16=ITEM_DEFINED_TRANSFORMATION($,$,#75310,#75478);
#17=ITEM_DEFINED_TRANSFORMATION($,$,#75314,#75479);
#18=ITEM_DEFINED_TRANSFORMATION($,$,#75313,#75480);
#19=ITEM_DEFINED_TRANSFORMATION($,$,#75309,#78283);
#20=ITEM_DEFINED_TRANSFORMATION($,$,#75481,#78284);
#21=ITEM_DEFINED_TRANSFORMATION($,$,#75312,#78285);
#22=ITEM_DEFINED_TRANSFORMATION($,$,#75481,#78286);
#23=ITEM_DEFINED_TRANSFORMATION($,$,#78622,#78848);
#24=ITEM_DEFINED_TRANSFORMATION($,$,#78621,#78849);
#25=ITEM_DEFINED_TRANSFORMATION($,$,#78874,#81208);
#26=ITEM_DEFINED_TRANSFORMATION($,$,#81069,#81209);
#27=ITEM_DEFINED_TRANSFORMATION($,$,#81140,#81210);
#28=ITEM_DEFINED_TRANSFORMATION($,$,#81149,#81211);
#29=ITEM_DEFINED_TRANSFORMATION($,$,#81248,#81284);
#30=ITEM_DEFINED_TRANSFORMATION($,$,#81248,#81285);
#31=ITEM_DEFINED_TRANSFORMATION($,$,#81213,#81286);
#32=ITEM_DEFINED_TRANSFORMATION($,$,#81246,#81287);
#33=ITEM_DEFINED_TRANSFORMATION($,$,#81247,#81288);
#34=ITEM_DEFINED_TRANSFORMATION($,$,#74106,#81578);
#35=ITEM_DEFINED_TRANSFORMATION($,$,#75137,#81579);
#36=ITEM_DEFINED_TRANSFORMATION($,$,#75177,#81580);
#37=ITEM_DEFINED_TRANSFORMATION($,$,#75178,#81581);
#38=ITEM_DEFINED_TRANSFORMATION($,$,#75308,#81582);
#39=ITEM_DEFINED_TRANSFORMATION($,$,#75311,#81583);
#40=ITEM_DEFINED_TRANSFORMATION($,$,#81398,#81584);
#41=ITEM_DEFINED_TRANSFORMATION($,$,#81398,#81585);
#42=ITEM_DEFINED_TRANSFORMATION($,$,#78287,#81586);
#43=ITEM_DEFINED_TRANSFORMATION($,$,#78298,#81587);
#44=ITEM_DEFINED_TRANSFORMATION($,$,#78620,#81588);
#45=ITEM_DEFINED_TRANSFORMATION($,$,#78850,#81589);
#46=ITEM_DEFINED_TRANSFORMATION($,$,#78850,#81590);
#47=ITEM_DEFINED_TRANSFORMATION($,$,#78873,#81591);
#48=ITEM_DEFINED_TRANSFORMATION($,$,#81212,#81592);
#49=ITEM_DEFINED_TRANSFORMATION($,$,#81289,#81593);
#50=ITEM_DEFINED_TRANSFORMATION($,$,#81398,#81594);
#51=ITEM_DEFINED_TRANSFORMATION($,$,#81398,#81595);
#52=ITEM_DEFINED_TRANSFORMATION($,$,#81407,#81596);
#53=(
REPRESENTATION_RELATIONSHIP($,$,#256398,#256397)
REPRESENTATION_RELATIONSHIP_WITH_TRANSFORMATION(#11)
SHAPE_REPRESENTATION_RELATIONSHIP()
);
#54=(
REPRESENTATION_RELATIONSHIP($,$,#256399,#256397)
REPRESENTATION_RELATIONSHIP_WITH_TRANSFORMATION(#12)
SHAPE_REPRESENTATION_RELATIONSHIP()
);
#55=(
REPRESENTATION_RELATIONSHIP($,$,#256403,#256401)
REPRESENTATION_RELATIONSHIP_WITH_TRANSFORMATION(#13)
SHAPE_REPRESENTATION_RELATIONSHIP()
);
#56=(
REPRESENTATION_RELATIONSHIP($,$,#256403,#256402)
REPRESENTATION_RELATIONSHIP_WITH_TRANSFORMATION(#14)
SHAPE_REPRESENTATION_RELATIONSHIP()
);
#57=(
REPRESENTATION_RELATIONSHIP($,$,#256410,#256406)
REPRESENTATION_RELATIONSHIP_WITH_TRANSFORMATION(#15)
SHAPE_REPRESENTATION_RELATIONSHIP()
);
#58=(
REPRESENTATION_RELATIONSHIP($,$,#256406,#256405)
REPRESENTATION_RELATIONSHIP_WITH_TRANSFORMATION(#16)
SHAPE_REPRESENTATION_RELATIONSHIP()
);
#59=(
REPRESENTATION_RELATIONSHIP($,$,#256410,#256409)
REPRESENTATION_RELATIONSHIP_WITH_TRANSFORMATION(#17)
SHAPE_REPRESENTATION_RELATIONSHIP()
);
#60=(
REPRESENTATION_RELATIONSHIP($,$,#256409,#256408)
REPRESENTATION_RELATIONSHIP_WITH_TRANSFORMATION(#18)
SHAPE_REPRESENTATION_RELATIONSHIP()
);
#61=(
REPRESENTATION_RELATIONSHIP($,$,#256405,#256404)
REPRESENTATION_RELATIONSHIP_WITH_TRANSFORMATION(#19)
SHAPE_REPRESENTATION_RELATIONSHIP()
);
#62=(
REPRESENTATION_RELATIONSHIP($,$,#256411,#256404)
REPRESENTATION_RELATIONSHIP_WITH_TRANSFORMATION(#20)
SHAPE_REPRESENTATION_RELATIONSHIP()
);
#63=(
REPRESENTATION_RELATIONSHIP($,$,#256408,#256407)
REPRESENTATION_RELATIONSHIP_WITH_TRANSFORMATION(#21)
SHAPE_REPRESENTATION_RELATIONSHIP()
);
#64=(
REPRESENTATION_RELATIONSHIP($,$,#256411,#256407)
REPRESENTATION_RELATIONSHIP_WITH_TRANSFORMATION(#22)
SHAPE_REPRESENTATION_RELATIONSHIP()
);
#65=(
REPRESENTATION_RELATIONSHIP($,$,#256416,#256415)
REPRESENTATION_RELATIONSHIP_WITH_TRANSFORMATION(#23)
SHAPE_REPRESENTATION_RELATIONSHIP()
);
#66=(
REPRESENTATION_RELATIONSHIP($,$,#256415,#256414)
REPRESENTATION_RELATIONSHIP_WITH_TRANSFORMATION(#24)
SHAPE_REPRESENTATION_RELATIONSHIP()
);
#67=(
REPRESENTATION_RELATIONSHIP($,$,#256419,#256418)
REPRESENTATION_RELATIONSHIP_WITH_TRANSFORMATION(#25)
SHAPE_REPRESENTATION_RELATIONSHIP()
);
#68=(
REPRESENTATION_RELATIONSHIP($,$,#256420,#256418)
REPRESENTATION_RELATIONSHIP_WITH_TRANSFORMATION(#26)
SHAPE_REPRESENTATION_RELATIONSHIP()
);
#69=(
REPRESENTATION_RELATIONSHIP($,$,#256421,#256418)
REPRESENTATION_RELATIONSHIP_WITH_TRANSFORMATION(#27)
SHAPE_REPRESENTATION_RELATIONSHIP()
);
#70=(
REPRESENTATION_RELATIONSHIP($,$,#256422,#256418)
REPRESENTATION_RELATIONSHIP_WITH_TRANSFORMATION(#28)
SHAPE_REPRESENTATION_RELATIONSHIP()
);
#71=(
REPRESENTATION_RELATIONSHIP($,$,#256427,#256425)
REPRESENTATION_RELATIONSHIP_WITH_TRANSFORMATION(#29)
SHAPE_REPRESENTATION_RELATIONSHIP()
);
#72=(
REPRESENTATION_RELATIONSHIP($,$,#256427,#256426)
REPRESENTATION_RELATIONSHIP_WITH_TRANSFORMATION(#30)
SHAPE_REPRESENTATION_RELATIONSHIP()
);
#73=(
REPRESENTATION_RELATIONSHIP($,$,#256424,#256423)
REPRESENTATION_RELATIONSHIP_WITH_TRANSFORMATION(#31)
SHAPE_REPRESENTATION_RELATIONSHIP()
);
#74=(
REPRESENTATION_RELATIONSHIP($,$,#256425,#256423)
REPRESENTATION_RELATIONSHIP_WITH_TRANSFORMATION(#32)
SHAPE_REPRESENTATION_RELATIONSHIP()
);
#75=(
REPRESENTATION_RELATIONSHIP($,$,#256426,#256423)
REPRESENTATION_RELATIONSHIP_WITH_TRANSFORMATION(#33)
SHAPE_REPRESENTATION_RELATIONSHIP()
);
#76=(
REPRESENTATION_RELATIONSHIP($,$,#256397,#256396)
REPRESENTATION_RELATIONSHIP_WITH_TRANSFORMATION(#34)
SHAPE_REPRESENTATION_RELATIONSHIP()
);
#77=(
REPRESENTATION_RELATIONSHIP($,$,#256400,#256396)
REPRESENTATION_RELATIONSHIP_WITH_TRANSFORMATION(#35)
SHAPE_REPRESENTATION_RELATIONSHIP()
);
#78=(
REPRESENTATION_RELATIONSHIP($,$,#256401,#256396)
REPRESENTATION_RELATIONSHIP_WITH_TRANSFORMATION(#36)
SHAPE_REPRESENTATION_RELATIONSHIP()
);
#79=(
REPRESENTATION_RELATIONSHIP($,$,#256402,#256396)
REPRESENTATION_RELATIONSHIP_WITH_TRANSFORMATION(#37)
SHAPE_REPRESENTATION_RELATIONSHIP()
);
#80=(
REPRESENTATION_RELATIONSHIP($,$,#256404,#256396)
REPRESENTATION_RELATIONSHIP_WITH_TRANSFORMATION(#38)
SHAPE_REPRESENTATION_RELATIONSHIP()
);
#81=(
REPRESENTATION_RELATIONSHIP($,$,#256407,#256396)
REPRESENTATION_RELATIONSHIP_WITH_TRANSFORMATION(#39)
SHAPE_REPRESENTATION_RELATIONSHIP()
);
#82=(
REPRESENTATION_RELATIONSHIP($,$,#256429,#256396)
REPRESENTATION_RELATIONSHIP_WITH_TRANSFORMATION(#40)
SHAPE_REPRESENTATION_RELATIONSHIP()
);
#83=(
REPRESENTATION_RELATIONSHIP($,$,#256429,#256396)
REPRESENTATION_RELATIONSHIP_WITH_TRANSFORMATION(#41)
SHAPE_REPRESENTATION_RELATIONSHIP()
);
#84=(
REPRESENTATION_RELATIONSHIP($,$,#256412,#256396)
REPRESENTATION_RELATIONSHIP_WITH_TRANSFORMATION(#42)
SHAPE_REPRESENTATION_RELATIONSHIP()
);
#85=(
REPRESENTATION_RELATIONSHIP($,$,#256413,#256396)
REPRESENTATION_RELATIONSHIP_WITH_TRANSFORMATION(#43)
SHAPE_REPRESENTATION_RELATIONSHIP()
);
#86=(
REPRESENTATION_RELATIONSHIP($,$,#256414,#256396)
REPRESENTATION_RELATIONSHIP_WITH_TRANSFORMATION(#44)
SHAPE_REPRESENTATION_RELATIONSHIP()
);
#87=(
REPRESENTATION_RELATIONSHIP($,$,#256417,#256396)
REPRESENTATION_RELATIONSHIP_WITH_TRANSFORMATION(#45)
SHAPE_REPRESENTATION_RELATIONSHIP()
);
#88=(
REPRESENTATION_RELATIONSHIP($,$,#256417,#256396)
REPRESENTATION_RELATIONSHIP_WITH_TRANSFORMATION(#46)
SHAPE_REPRESENTATION_RELATIONSHIP()
);
#89=(
REPRESENTATION_RELATIONSHIP($,$,#256418,#256396)
REPRESENTATION_RELATIONSHIP_WITH_TRANSFORMATION(#47)
SHAPE_REPRESENTATION_RELATIONSHIP()
);
#90=(
REPRESENTATION_RELATIONSHIP($,$,#256423,#256396)
REPRESENTATION_RELATIONSHIP_WITH_TRANSFORMATION(#48)
SHAPE_REPRESENTATION_RELATIONSHIP()
);
#91=(
REPRESENTATION_RELATIONSHIP($,$,#256428,#256396)
REPRESENTATION_RELATIONSHIP_WITH_TRANSFORMATION(#49)
SHAPE_REPRESENTATION_RELATIONSHIP()
);
#92=(
REPRESENTATION_RELATIONSHIP($,$,#256429,#256396)
REPRESENTATION_RELATIONSHIP_WITH_TRANSFORMATION(#50)
SHAPE_REPRESENTATION_RELATIONSHIP()
);
#93=(
REPRESENTATION_RELATIONSHIP($,$,#256429,#256396)
REPRESENTATION_RELATIONSHIP_WITH_TRANSFORMATION(#51)
SHAPE_REPRESENTATION_RELATIONSHIP()
);
#94=(
REPRESENTATION_RELATIONSHIP($,$,#256430,#256396)
REPRESENTATION_RELATIONSHIP_WITH_TRANSFORMATION(#52)
SHAPE_REPRESENTATION_RELATIONSHIP()
);
#95=CONTEXT_DEPENDENT_SHAPE_REPRESENTATION(#53,#256323);
#96=CONTEXT_DEPENDENT_SHAPE_REPRESENTATION(#54,#256324);
#97=CONTEXT_DEPENDENT_SHAPE_REPRESENTATION(#55,#256329);
#98=CONTEXT_DEPENDENT_SHAPE_REPRESENTATION(#56,#256330);
#99=CONTEXT_DEPENDENT_SHAPE_REPRESENTATION(#57,#256338);
#100=CONTEXT_DEPENDENT_SHAPE_REPRESENTATION(#58,#256339);
#101=CONTEXT_DEPENDENT_SHAPE_REPRESENTATION(#59,#256340);
#102=CONTEXT_DEPENDENT_SHAPE_REPRESENTATION(#60,#256341);
#103=CONTEXT_DEPENDENT_SHAPE_REPRESENTATION(#61,#256343);
#104=CONTEXT_DEPENDENT_SHAPE_REPRESENTATION(#62,#256344);
#105=CONTEXT_DEPENDENT_SHAPE_REPRESENTATION(#63,#256345);
#106=CONTEXT_DEPENDENT_SHAPE_REPRESENTATION(#64,#256346);
#107=CONTEXT_DEPENDENT_SHAPE_REPRESENTATION(#65,#256352);
#108=CONTEXT_DEPENDENT_SHAPE_REPRESENTATION(#66,#256353);
#109=CONTEXT_DEPENDENT_SHAPE_REPRESENTATION(#67,#256360);
#110=CONTEXT_DEPENDENT_SHAPE_REPRESENTATION(#68,#256361);
#111=CONTEXT_DEPENDENT_SHAPE_REPRESENTATION(#69,#256362);
#112=CONTEXT_DEPENDENT_SHAPE_REPRESENTATION(#70,#256363);
#113=CONTEXT_DEPENDENT_SHAPE_REPRESENTATION(#71,#256369);
#114=CONTEXT_DEPENDENT_SHAPE_REPRESENTATION(#72,#256370);
#115=CONTEXT_DEPENDENT_SHAPE_REPRESENTATION(#73,#256371);
#116=CONTEXT_DEPENDENT_SHAPE_REPRESENTATION(#74,#256372);
#117=CONTEXT_DEPENDENT_SHAPE_REPRESENTATION(#75,#256373);
#118=CONTEXT_DEPENDENT_SHAPE_REPRESENTATION(#76,#256377);
#119=CONTEXT_DEPENDENT_SHAPE_REPRESENTATION(#77,#256378);
#120=CONTEXT_DEPENDENT_SHAPE_REPRESENTATION(#78,#256379);
#121=CONTEXT_DEPENDENT_SHAPE_REPRESENTATION(#79,#256380);
#122=CONTEXT_DEPENDENT_SHAPE_REPRESENTATION(#80,#256381);
#123=CONTEXT_DEPENDENT_SHAPE_REPRESENTATION(#81,#256382);
#124=CONTEXT_DEPENDENT_SHAPE_REPRESENTATION(#82,#256383);
#125=CONTEXT_DEPENDENT_SHAPE_REPRESENTATION(#83,#256384);
#126=CONTEXT_DEPENDENT_SHAPE_REPRESENTATION(#84,#256385);
#127=CONTEXT_DEPENDENT_SHAPE_REPRESENTATION(#85,#256386);
#128=CONTEXT_DEPENDENT_SHAPE_REPRESENTATION(#86,#256387);
#129=CONTEXT_DEPENDENT_SHAPE_REPRESENTATION(#87,#256388);
#130=CONTEXT_DEPENDENT_SHAPE_REPRESENTATION(#88,#256389);
#131=CONTEXT_DEPENDENT_SHAPE_REPRESENTATION(#89,#256390);
#132=CONTEXT_DEPENDENT_SHAPE_REPRESENTATION(#90,#256391);
#133=CONTEXT_DEPENDENT_SHAPE_REPRESENTATION(#91,#256392);
#134=CONTEXT_DEPENDENT_SHAPE_REPRESENTATION(#92,#256393);
#135=CONTEXT_DEPENDENT_SHAPE_REPRESENTATION(#93,#256394);
#136=CONTEXT_DEPENDENT_SHAPE_REPRESENTATION(#94,#256395);
#137=NEXT_ASSEMBLY_USAGE_OCCURRENCE('Pelican Vault V100 bottom v3:1',
'Pelican Vault V100 bottom v3:1','Pelican Vault V100 bottom v3:1',#256433,
#256434,'Pelican Vault V100 bottom v3:1');
#138=NEXT_ASSEMBLY_USAGE_OCCURRENCE('pelican Vault V100 Top v2:1',
'pelican Vault V100 Top v2:1','pelican Vault V100 Top v2:1',#256433,#256435,
'pelican Vault V100 Top v2:1');
#139=NEXT_ASSEMBLY_USAGE_OCCURRENCE('molded strap loop:1',
'molded strap loop:1','molded strap loop:1',#256437,#256439,
'molded strap loop:1');
#140=NEXT_ASSEMBLY_USAGE_OCCURRENCE('molded strap loop:1',
'molded strap loop:1','molded strap loop:1',#256438,#256439,
'molded strap loop:1');
#141=NEXT_ASSEMBLY_USAGE_OCCURRENCE('1271-13987 - Rev01:1',
'1271-13987 - Rev01:1','1271-13987 - Rev01:1',#256442,#256446,
'1271-13987 - Rev01:1');
#142=NEXT_ASSEMBLY_USAGE_OCCURRENCE('KFilterPanFabThing v3:1',
'KFilterPanFabThing v3:1','KFilterPanFabThing v3:1',#256441,#256442,
'KFilterPanFabThing v3:1');
#143=NEXT_ASSEMBLY_USAGE_OCCURRENCE('1271-13987 - Rev01:1',
'1271-13987 - Rev01:1','1271-13987 - Rev01:1',#256445,#256446,
'1271-13987 - Rev01:1');
#144=NEXT_ASSEMBLY_USAGE_OCCURRENCE('KFilterPanFabThing v3:1',
'KFilterPanFabThing v3:1','KFilterPanFabThing v3:1',#256444,#256445,
'KFilterPanFabThing v3:1');
#145=NEXT_ASSEMBLY_USAGE_OCCURRENCE('Housing v2:1','Housing v2:1',
'Housing v2:1',#256440,#256441,'Housing v2:1');
#146=NEXT_ASSEMBLY_USAGE_OCCURRENCE('Lid v2:1','Lid v2:1','Lid v2:1',#256440,
#256447,'Lid v2:1');
#147=NEXT_ASSEMBLY_USAGE_OCCURRENCE('Housing v2:1','Housing v2:1',
'Housing v2:1',#256443,#256444,'Housing v2:1');
#148=NEXT_ASSEMBLY_USAGE_OCCURRENCE('Lid v2:1','Lid v2:1','Lid v2:1',#256443,
#256447,'Lid v2:1');
#149=NEXT_ASSEMBLY_USAGE_OCCURRENCE('wide:1','wide:1','wide:1',#256451,
#256452,'wide:1');
#150=NEXT_ASSEMBLY_USAGE_OCCURRENCE('New Switch Guards:1',
'New Switch Guards:1','New Switch Guards:1',#256450,#256451,
'New Switch Guards:1');
#151=NEXT_ASSEMBLY_USAGE_OCCURRENCE('Blower model v7:1',
'Blower model v7:1','Blower model v7:1',#256454,#256455,
'Blower model v7:1');
#152=NEXT_ASSEMBLY_USAGE_OCCURRENCE('Blower Adapter v1:1',
'Blower Adapter v1:1','Blower Adapter v1:1',#256454,#256456,
'Blower Adapter v1:1');
#153=NEXT_ASSEMBLY_USAGE_OCCURRENCE('3/4 inch silicone hose v2:1',
'3/4 inch silicone hose v2:1','3/4 inch silicone hose v2:1',#256454,#256457,
'3/4 inch silicone hose v2:1');
#154=NEXT_ASSEMBLY_USAGE_OCCURRENCE('Venturi v5:1','Venturi v5:1',
'Venturi v5:1',#256454,#256458,'Venturi v5:1');
#155=NEXT_ASSEMBLY_USAGE_OCCURRENCE('20 mm hose adapter:1',
'20 mm hose adapter:1','20 mm hose adapter:1',#256461,#256463,
'20 mm hose adapter:1');
#156=NEXT_ASSEMBLY_USAGE_OCCURRENCE('20 mm hose adapter:1',
'20 mm hose adapter:1','20 mm hose adapter:1',#256462,#256463,
'20 mm hose adapter:1');
#157=NEXT_ASSEMBLY_USAGE_OCCURRENCE('flexaust 1.25 inch hose v1:1',
'flexaust 1.25 inch hose v1:1','flexaust 1.25 inch hose v1:1',#256459,#256460,
'flexaust 1.25 inch hose v1:1');
#158=NEXT_ASSEMBLY_USAGE_OCCURRENCE(
'flexaust 1.25 inch hose adapter v2:1',
'flexaust 1.25 inch hose adapter v2:1',
'flexaust 1.25 inch hose adapter v2:1',#256459,#256461,
'flexaust 1.25 inch hose adapter v2:1');
#159=NEXT_ASSEMBLY_USAGE_OCCURRENCE(
'flexaust 1.25 inch hose adapter v2:2',
'flexaust 1.25 inch hose adapter v2:2',
'flexaust 1.25 inch hose adapter v2:2',#256459,#256462,
'flexaust 1.25 inch hose adapter v2:2');
#160=NEXT_ASSEMBLY_USAGE_OCCURRENCE('Pelican Vault V100 v3:1',
'Pelican Vault V100 v3:1','Pelican Vault V100 v3:1',#256432,#256433,
'Pelican Vault V100 v3:1');
#161=NEXT_ASSEMBLY_USAGE_OCCURRENCE('Hose Insert v5 200926 v2:1',
'Hose Insert v5 200926 v2:1','Hose Insert v5 200926 v2:1',#256432,#256436,
'Hose Insert v5 200926 v2:1');
#162=NEXT_ASSEMBLY_USAGE_OCCURRENCE('Enclosure strap loop v3:1',
'Enclosure strap loop v3:1','Enclosure strap loop v3:1',#256432,#256437,
'Enclosure strap loop v3:1');
#163=NEXT_ASSEMBLY_USAGE_OCCURRENCE('Enclosure strap loop v3:2',
'Enclosure strap loop v3:2','Enclosure strap loop v3:2',#256432,#256438,
'Enclosure strap loop v3:2');
#164=NEXT_ASSEMBLY_USAGE_OCCURRENCE('Custom Filter Assembly v1:1',
'Custom Filter Assembly v1:1','Custom Filter Assembly v1:1',#256432,#256440,
'Custom Filter Assembly v1:1');
#165=NEXT_ASSEMBLY_USAGE_OCCURRENCE('Custom Filter Assembly v1:2',
'Custom Filter Assembly v1:2','Custom Filter Assembly v1:2',#256432,#256443,
'Custom Filter Assembly v1:2');
#166=NEXT_ASSEMBLY_USAGE_OCCURRENCE('Filter Gasket v1:1',
'Filter Gasket v1:1','Filter Gasket v1:1',#256432,#256465,
'Filter Gasket v1:1');
#167=NEXT_ASSEMBLY_USAGE_OCCURRENCE('Filter Gasket v1:2',
'Filter Gasket v1:2','Filter Gasket v1:2',#256432,#256465,
'Filter Gasket v1:2');
#168=NEXT_ASSEMBLY_USAGE_OCCURRENCE('Blower Mount- Pelican Case v2:1',
'Blower Mount- Pelican Case v2:1','Blower Mount- Pelican Case v2:1',#256432,
#256448,'Blower Mount- Pelican Case v2:1');
#169=NEXT_ASSEMBLY_USAGE_OCCURRENCE('switch body v1:1',
'switch body v1:1','switch body v1:1',#256432,#256449,
'switch body v1:1');
#170=NEXT_ASSEMBLY_USAGE_OCCURRENCE('Switch Guard v2:1',
'Switch Guard v2:1','Switch Guard v2:1',#256432,#256450,
'Switch Guard v2:1');
#171=NEXT_ASSEMBLY_USAGE_OCCURRENCE('Filter Insert v3:1',
'Filter Insert v3:1','Filter Insert v3:1',#256432,#256453,
'Filter Insert v3:1');
#172=NEXT_ASSEMBLY_USAGE_OCCURRENCE('Filter Insert v3:2',
'Filter Insert v3:2','Filter Insert v3:2',#256432,#256453,
'Filter Insert v3:2');
#173=NEXT_ASSEMBLY_USAGE_OCCURRENCE('Blower Assembly v3:1',
'Blower Assembly v3:1','Blower Assembly v3:1',#256432,#256454,
'Blower Assembly v3:1');
#174=NEXT_ASSEMBLY_USAGE_OCCURRENCE('Hose Assembly v5:1',
'Hose Assembly v5:1','Hose Assembly v5:1',#256432,#256459,
'Hose Assembly v5:1');
#175=NEXT_ASSEMBLY_USAGE_OCCURRENCE(
'Hunter VHA IE coupler with NATO thread v6 200926 v2:1',
'Hunter VHA IE coupler with NATO thread v6 200926 v2:1',
'Hunter VHA IE coupler with NATO thread v6 200926 v2:1',#256432,#256464,
'Hunter VHA IE coupler with NATO thread v6 200926 v2:1');
#176=NEXT_ASSEMBLY_USAGE_OCCURRENCE('Filter Gasket v1:3',
'Filter Gasket v1:3','Filter Gasket v1:3',#256432,#256465,
'Filter Gasket v1:3');
#177=NEXT_ASSEMBLY_USAGE_OCCURRENCE('Filter Gasket v1:4',
'Filter Gasket v1:4','Filter Gasket v1:4',#256432,#256465,
'Filter Gasket v1:4');
#178=NEXT_ASSEMBLY_USAGE_OCCURRENCE('Final Locking Ring v2:1',
'Final Locking Ring v2:1','Final Locking Ring v2:1',#256432,#256466,
'Final Locking Ring v2:1');
#179=(
BOUNDED_CURVE()
B_SPLINE_CURVE(3,(#108745,#108746,#108747,#108748,#108749,#108750,#108751,
#108752,#108753,#108754),.UNSPECIFIED.,.F.,.F.)
B_SPLINE_CURVE_WITH_KNOTS((4,2,2,2,4),(-6.92083904621925E-15,0.000343828344704275,
0.00068765668940855,0.00103148503411282,0.00137531337881732),
 .UNSPECIFIED.)
CURVE()
GEOMETRIC_REPRESENTATION_ITEM()
RATIONAL_B_SPLINE_CURVE((0.999999999999999,1.,1.,1.,1.,1.,1.,1.,1.,0.999999999999999))
REPRESENTATION_ITEM('')
);
#180=(
BOUNDED_CURVE()
B_SPLINE_CURVE(3,(#108756,#108757,#108758,#108759),.UNSPECIFIED.,.F.,.F.)
B_SPLINE_CURVE_WITH_KNOTS((4,4),(-4.5102810375397E-17,0.0292885711597344),
 .UNSPECIFIED.)
CURVE()
GEOMETRIC_REPRESENTATION_ITEM()
RATIONAL_B_SPLINE_CURVE((1.,1.,1.,1.))
REPRESENTATION_ITEM('')
);
#181=(
BOUNDED_CURVE()
B_SPLINE_CURVE(3,(#108761,#108762,#108763,#108764),.UNSPECIFIED.,.F.,.F.)
B_SPLINE_CURVE_WITH_KNOTS((4,4),(-1.38777878078145E-17,0.00472726817237507),
 .UNSPECIFIED.)
CURVE()
GEOMETRIC_REPRESENTATION_ITEM()
RATIONAL_B_SPLINE_CURVE((1.,1.,1.,1.))
REPRESENTATION_ITEM('')
);
#182=(
BOUNDED_CURVE()
B_SPLINE_CURVE(3,(#108770,#108771,#108772,#108773),.UNSPECIFIED.,.F.,.F.)
B_SPLINE_CURVE_WITH_KNOTS((4,4),(-1.38777878078145E-17,0.00472726817237507),
 .UNSPECIFIED.)
CURVE()
GEOMETRIC_REPRESENTATION_ITEM()
RATIONAL_B_SPLINE_CURVE((1.,1.,1.,1.))
REPRESENTATION_ITEM('')
);
#183=(
BOUNDED_CURVE()
B_SPLINE_CURVE(3,(#108775,#108776,#108777,#108778),.UNSPECIFIED.,.F.,.F.)
B_SPLINE_CURVE_WITH_KNOTS((4,4),(-4.5102810375397E-17,0.0292885711597344),
 .UNSPECIFIED.)
CURVE()
GEOMETRIC_REPRESENTATION_ITEM()
RATIONAL_B_SPLINE_CURVE((1.,1.,1.,1.))
REPRESENTATION_ITEM('')
);
#184=(
BOUNDED_CURVE()
B_SPLINE_CURVE(3,(#108780,#108781,#108782,#108783,#108784,#108785,#108786,
#108787,#108788,#108789),.UNSPECIFIED.,.F.,.F.)
B_SPLINE_CURVE_WITH_KNOTS((4,2,2,2,4),(-7.01515761267705E-15,0.00034382834470427,
0.000687656689408541,0.00103148503411281,0.00137531337881753),
 .UNSPECIFIED.)
CURVE()
GEOMETRIC_REPRESENTATION_ITEM()
RATIONAL_B_SPLINE_CURVE((1.,1.,1.,1.,1.,1.,1.,1.,1.,1.))
REPRESENTATION_ITEM('')
);
#185=(
BOUNDED_CURVE()
B_SPLINE_CURVE(3,(#108791,#108792,#108793,#108794),.UNSPECIFIED.,.F.,.F.)
B_SPLINE_CURVE_WITH_KNOTS((4,4),(-3.94649590784724E-17,0.000835249893958165),
 .UNSPECIFIED.)
CURVE()
GEOMETRIC_REPRESENTATION_ITEM()
RATIONAL_B_SPLINE_CURVE((1.,1.,1.,1.))
REPRESENTATION_ITEM('')
);
#186=(
BOUNDED_CURVE()
B_SPLINE_CURVE(2,(#108850,#108851,#108852),.UNSPECIFIED.,.F.,.F.)
B_SPLINE_CURVE_WITH_KNOTS((3,3),(-1.,0.),.UNSPECIFIED.)
CURVE()
GEOMETRIC_REPRESENTATION_ITEM()
RATIONAL_B_SPLINE_CURVE((1.,0.889854963301626,1.))
REPRESENTATION_ITEM('')
);
#187=(
BOUNDED_CURVE()
B_SPLINE_CURVE(3,(#109051,#109052,#109053,#109054),.UNSPECIFIED.,.F.,.F.)
B_SPLINE_CURVE_WITH_KNOTS((4,4),(3.11553318736974,3.14159268143595),
 .UNSPECIFIED.)
CURVE()
GEOMETRIC_REPRESENTATION_ITEM()
RATIONAL_B_SPLINE_CURVE((1.,0.999943409364728,0.999943409364728,1.))
REPRESENTATION_ITEM('')
);
#188=(
BOUNDED_CURVE()
B_SPLINE_CURVE(3,(#109246,#109247,#109248,#109249),.UNSPECIFIED.,.F.,.F.)
B_SPLINE_CURVE_WITH_KNOTS((4,4),(3.11553318736974,3.14159268143595),
 .UNSPECIFIED.)
CURVE()
GEOMETRIC_REPRESENTATION_ITEM()
RATIONAL_B_SPLINE_CURVE((1.,0.999943409364728,0.999943409364728,1.))
REPRESENTATION_ITEM('')
);
#189=(
BOUNDED_CURVE()
B_SPLINE_CURVE(2,(#163953,#163954,#163955),.UNSPECIFIED.,.F.,.F.)
B_SPLINE_CURVE_WITH_KNOTS((3,3),(-3.11106105723483,-0.218359597482129),
 .UNSPECIFIED.)
CURVE()
GEOMETRIC_REPRESENTATION_ITEM()
RATIONAL_B_SPLINE_CURVE((1.06385224840213,1.16821910472625,1.02329941291568))
REPRESENTATION_ITEM('')
);
#190=(
BOUNDED_CURVE()
B_SPLINE_CURVE(2,(#163957,#163958,#163959),.UNSPECIFIED.,.F.,.F.)
B_SPLINE_CURVE_WITH_KNOTS((3,3),(-3.58163296347622,-0.688931503516999),
 .UNSPECIFIED.)
CURVE()
GEOMETRIC_REPRESENTATION_ITEM()
RATIONAL_B_SPLINE_CURVE((1.02329941252285,1.16821910118128,1.06385224695917))
REPRESENTATION_ITEM('')
);
#191=(
BOUNDED_CURVE()
B_SPLINE_CURVE(2,(#163972,#163973,#163974),.UNSPECIFIED.,.F.,.F.)
B_SPLINE_CURVE_WITH_KNOTS((3,3),(0.218359597316097,3.1110610570434),
 .UNSPECIFIED.)
CURVE()
GEOMETRIC_REPRESENTATION_ITEM()
RATIONAL_B_SPLINE_CURVE((1.02329941298084,1.16821910531322,1.06385224864011))
REPRESENTATION_ITEM('')
);
#192=(
BOUNDED_CURVE()
B_SPLINE_CURVE(2,(#163977,#163978,#163979),.UNSPECIFIED.,.F.,.F.)
B_SPLINE_CURVE_WITH_KNOTS((3,3),(-3.11106105941418,-0.218359599287818),
 .UNSPECIFIED.)
CURVE()
GEOMETRIC_REPRESENTATION_ITEM()
RATIONAL_B_SPLINE_CURVE((1.06385224583216,1.16821909841399,1.02329941221622))
REPRESENTATION_ITEM('')
);
#193=(
BOUNDED_CURVE()
B_SPLINE_CURVE(2,(#163992,#163993,#163994),.UNSPECIFIED.,.F.,.F.)
B_SPLINE_CURVE_WITH_KNOTS((3,3),(0.218359597956227,3.11106105780993),
 .UNSPECIFIED.)
CURVE()
GEOMETRIC_REPRESENTATION_ITEM()
RATIONAL_B_SPLINE_CURVE((1.02329941273227,1.16821910307077,1.0638522477278))
REPRESENTATION_ITEM('')
);
#194=(
BOUNDED_CURVE()
B_SPLINE_CURVE(2,(#163997,#163998,#163999),.UNSPECIFIED.,.F.,.F.)
B_SPLINE_CURVE_WITH_KNOTS((3,3),(-3.11106105788901,-0.218359598028193),
 .UNSPECIFIED.)
CURVE()
GEOMETRIC_REPRESENTATION_ITEM()
RATIONAL_B_SPLINE_CURVE((1.06385224762454,1.16821910281511,1.02329941270388))
REPRESENTATION_ITEM('')
);
#195=(
BOUNDED_CURVE()
B_SPLINE_CURVE(2,(#164012,#164013,#164014),.UNSPECIFIED.,.F.,.F.)
B_SPLINE_CURVE_WITH_KNOTS((3,3),(0.21835959746624,3.11106105723089),
 .UNSPECIFIED.)
CURVE()
GEOMETRIC_REPRESENTATION_ITEM()
RATIONAL_B_SPLINE_CURVE((1.02329941292307,1.16821910479149,1.06385224842703))
REPRESENTATION_ITEM('')
);
#196=(
BOUNDED_CURVE()
B_SPLINE_CURVE(2,(#164017,#164018,#164019),.UNSPECIFIED.,.F.,.F.)
B_SPLINE_CURVE_WITH_KNOTS((3,3),(-3.11106106005376,-0.218359599827914),
 .UNSPECIFIED.)
CURVE()
GEOMETRIC_REPRESENTATION_ITEM()
RATIONAL_B_SPLINE_CURVE((1.06385224506195,1.16821909651899,1.02329941200613))
REPRESENTATION_ITEM('')
);
#197=(
BOUNDED_CURVE()
B_SPLINE_CURVE(2,(#165088,#165089,#165090),.UNSPECIFIED.,.F.,.F.)
B_SPLINE_CURVE_WITH_KNOTS((3,3),(-3.11106105799556,-0.218359598108631),
 .UNSPECIFIED.)
CURVE()
GEOMETRIC_REPRESENTATION_ITEM()
RATIONAL_B_SPLINE_CURVE((1.06385224751145,1.16821910253989,1.02329941267348))
REPRESENTATION_ITEM('')
);
#198=(
BOUNDED_CURVE()
B_SPLINE_CURVE(2,(#165091,#165092,#165093),.UNSPECIFIED.,.F.,.F.)
B_SPLINE_CURVE_WITH_KNOTS((3,3),(-3.5816329647953,-0.688931505095315),
 .UNSPECIFIED.)
CURVE()
GEOMETRIC_REPRESENTATION_ITEM()
RATIONAL_B_SPLINE_CURVE((1.02329941303487,1.16821910580087,1.0638522488385))
REPRESENTATION_ITEM('')
);
#199=(
BOUNDED_CURVE()
B_SPLINE_CURVE(2,(#165095,#165096,#165097),.UNSPECIFIED.,.F.,.F.)
B_SPLINE_CURVE_WITH_KNOTS((3,3),(-3.11106105859755,-0.218359598621799),
 .UNSPECIFIED.)
CURVE()
GEOMETRIC_REPRESENTATION_ITEM()
RATIONAL_B_SPLINE_CURVE((1.06385224677847,1.16821910073493,1.02329941247329))
REPRESENTATION_ITEM('')
);
#200=(
BOUNDED_CURVE()
B_SPLINE_CURVE(2,(#165098,#165099,#165100),.UNSPECIFIED.,.F.,.F.)
B_SPLINE_CURVE_WITH_KNOTS((3,3),(-3.58163296316924,-0.688931503145578),
 .UNSPECIFIED.)
CURVE()
GEOMETRIC_REPRESENTATION_ITEM()
RATIONAL_B_SPLINE_CURVE((1.02329941240395,1.16821910010835,1.06385224652225))
REPRESENTATION_ITEM('')
);
#201=(
BOUNDED_CURVE()
B_SPLINE_CURVE(2,(#165102,#165103,#165104),.UNSPECIFIED.,.F.,.F.)
B_SPLINE_CURVE_WITH_KNOTS((3,3),(-3.1110610588263,-0.218359598802743),
 .UNSPECIFIED.)
CURVE()
GEOMETRIC_REPRESENTATION_ITEM()
RATIONAL_B_SPLINE_CURVE((1.06385224652217,1.16821910010812,1.02329941240392))
REPRESENTATION_ITEM('')
);
#202=(
BOUNDED_CURVE()
B_SPLINE_CURVE(2,(#165105,#165106,#165107),.UNSPECIFIED.,.F.,.F.)
B_SPLINE_CURVE_WITH_KNOTS((3,3),(-3.58163296478612,-0.688931505084634),
 .UNSPECIFIED.)
CURVE()
GEOMETRIC_REPRESENTATION_ITEM()
RATIONAL_B_SPLINE_CURVE((1.0232994130314,1.16821910576939,1.06385224882571))
REPRESENTATION_ITEM('')
);
#203=(
BOUNDED_CURVE()
B_SPLINE_CURVE(2,(#165109,#165110,#165111),.UNSPECIFIED.,.F.,.F.)
B_SPLINE_CURVE_WITH_KNOTS((3,3),(-3.11106105623257,-0.218359596640907),
 .UNSPECIFIED.)
CURVE()
GEOMETRIC_REPRESENTATION_ITEM()
RATIONAL_B_SPLINE_CURVE((1.06385224960137,1.16821910767527,1.0232994132426))
REPRESENTATION_ITEM('')
);
#204=(
BOUNDED_CURVE()
B_SPLINE_CURVE(2,(#165112,#165113,#165114),.UNSPECIFIED.,.F.,.F.)
B_SPLINE_CURVE_WITH_KNOTS((3,3),(-3.58163296291431,-0.688931502843934),
 .UNSPECIFIED.)
CURVE()
GEOMETRIC_REPRESENTATION_ITEM()
RATIONAL_B_SPLINE_CURVE((1.02329941230458,1.16821909921192,1.06385224615797))
REPRESENTATION_ITEM('')
);
#205=(
BOUNDED_CURVE()
B_SPLINE_CURVE(2,(#176282,#176283,#176284),.UNSPECIFIED.,.F.,.F.)
B_SPLINE_CURVE_WITH_KNOTS((3,3),(0.261434058099408,0.282079258530747),
 .UNSPECIFIED.)
CURVE()
GEOMETRIC_REPRESENTATION_ITEM()
RATIONAL_B_SPLINE_CURVE((1.06077878080512,1.06276030610457,1.06467576650359))
REPRESENTATION_ITEM('')
);
#206=(
BOUNDED_CURVE()
B_SPLINE_CURVE(2,(#177167,#177168,#177169,#177170,#177171,#177172,#177173,
#177174,#177175,#177176,#177177,#177178,#177179,#177180,#177181,#177182,
#177183),.UNSPECIFIED.,.F.,.F.)
B_SPLINE_CURVE_WITH_KNOTS((3,2,2,2,2,2,2,2,3),(0.158044463131744,0.1640625,
0.171875,0.1796875,0.1875,0.1953125,0.203125,0.2109375,0.216955536868256),
 .UNSPECIFIED.)
CURVE()
GEOMETRIC_REPRESENTATION_ITEM()
RATIONAL_B_SPLINE_CURVE((0.973063524757819,0.941363740188675,1.,0.923879532511287,
1.,0.923879532511287,1.,0.923879532511287,1.,0.923879532511287,1.,0.923879532511287,
1.,0.923879532511287,1.,0.941363740188675,0.973063524757818))
REPRESENTATION_ITEM('')
);
#207=(
BOUNDED_CURVE()
B_SPLINE_CURVE(2,(#177186,#177187,#177188,#177189,#177190,#177191,#177192,
#177193,#177194,#177195,#177196,#177197,#177198,#177199,#177200,#177201,
#177202),.UNSPECIFIED.,.F.,.F.)
B_SPLINE_CURVE_WITH_KNOTS((3,2,2,2,2,2,2,2,3),(0.158044463131744,0.1640625,
0.171875,0.1796875,0.1875,0.1953125,0.203125,0.2109375,0.216955536868256),
 .UNSPECIFIED.)
CURVE()
GEOMETRIC_REPRESENTATION_ITEM()
RATIONAL_B_SPLINE_CURVE((0.973063524757819,0.941363740188675,1.,0.923879532511287,
1.,0.923879532511287,1.,0.923879532511287,1.,0.923879532511287,1.,0.923879532511287,
1.,0.923879532511287,1.,0.941363740188675,0.973063524757818))
REPRESENTATION_ITEM('')
);
#208=(
BOUNDED_CURVE()
B_SPLINE_CURVE(2,(#177208,#177209,#177210,#177211,#177212,#177213,#177214,
#177215,#177216,#177217,#177218,#177219,#177220,#177221,#177222,#177223,
#177224),.UNSPECIFIED.,.F.,.F.)
B_SPLINE_CURVE_WITH_KNOTS((3,2,2,2,2,2,2,2,3),(0.220544463131744,0.2265625,
0.234375,0.2421875,0.25,0.2578125,0.265625,0.2734375,0.279455536868256),
 .UNSPECIFIED.)
CURVE()
GEOMETRIC_REPRESENTATION_ITEM()
RATIONAL_B_SPLINE_CURVE((0.973063524757819,0.941363740188675,1.,0.923879532511287,
1.,0.923879532511287,1.,0.923879532511287,1.,0.923879532511287,1.,0.923879532511287,
1.,0.923879532511287,1.,0.941363740188675,0.973063524757818))
REPRESENTATION_ITEM('')
);
#209=(
BOUNDED_CURVE()
B_SPLINE_CURVE(2,(#177227,#177228,#177229,#177230,#177231,#177232,#177233,
#177234,#177235,#177236,#177237,#177238,#177239,#177240,#177241,#177242,
#177243),.UNSPECIFIED.,.F.,.F.)
B_SPLINE_CURVE_WITH_KNOTS((3,2,2,2,2,2,2,2,3),(0.220544463131744,0.2265625,
0.234375,0.2421875,0.25,0.2578125,0.265625,0.2734375,0.279455536868256),
 .UNSPECIFIED.)
CURVE()
GEOMETRIC_REPRESENTATION_ITEM()
RATIONAL_B_SPLINE_CURVE((0.973063524757819,0.941363740188675,1.,0.923879532511287,
1.,0.923879532511287,1.,0.923879532511287,1.,0.923879532511287,1.,0.923879532511287,
1.,0.923879532511287,1.,0.941363740188675,0.973063524757818))
REPRESENTATION_ITEM('')
);
#210=(
BOUNDED_CURVE()
B_SPLINE_CURVE(2,(#177249,#177250,#177251,#177252,#177253,#177254,#177255,
#177256,#177257,#177258,#177259,#177260,#177261,#177262,#177263,#177264,
#177265),.UNSPECIFIED.,.F.,.F.)
B_SPLINE_CURVE_WITH_KNOTS((3,2,2,2,2,2,2,2,3),(0.283044463131744,0.2890625,
0.296875,0.3046875,0.3125,0.3203125,0.328125,0.3359375,0.341955536868256),
 .UNSPECIFIED.)
CURVE()
GEOMETRIC_REPRESENTATION_ITEM()
RATIONAL_B_SPLINE_CURVE((0.973063524757819,0.941363740188675,1.,0.923879532511287,
1.,0.923879532511287,1.,0.923879532511287,1.,0.923879532511287,1.,0.923879532511287,
1.,0.923879532511287,1.,0.941363740188675,0.973063524757818))
REPRESENTATION_ITEM('')
);
#211=(
BOUNDED_CURVE()
B_SPLINE_CURVE(2,(#177268,#177269,#177270,#177271,#177272,#177273,#177274,
#177275,#177276,#177277,#177278,#177279,#177280,#177281,#177282,#177283,
#177284),.UNSPECIFIED.,.F.,.F.)
B_SPLINE_CURVE_WITH_KNOTS((3,2,2,2,2,2,2,2,3),(0.283044463131744,0.2890625,
0.296875,0.3046875,0.3125,0.3203125,0.328125,0.3359375,0.341955536868256),
 .UNSPECIFIED.)
CURVE()
GEOMETRIC_REPRESENTATION_ITEM()
RATIONAL_B_SPLINE_CURVE((0.973063524757819,0.941363740188675,1.,0.923879532511287,
1.,0.923879532511287,1.,0.923879532511287,1.,0.923879532511287,1.,0.923879532511287,
1.,0.923879532511287,1.,0.941363740188675,0.973063524757818))
REPRESENTATION_ITEM('')
);
#212=(
BOUNDED_CURVE()
B_SPLINE_CURVE(2,(#177290,#177291,#177292,#177293,#177294,#177295,#177296,
#177297,#177298,#177299,#177300,#177301,#177302,#177303,#177304,#177305,
#177306),.UNSPECIFIED.,.F.,.F.)
B_SPLINE_CURVE_WITH_KNOTS((3,2,2,2,2,2,2,2,3),(0.345544463131744,0.3515625,
0.359375,0.3671875,0.375,0.3828125,0.390625,0.3984375,0.404455536868256),
 .UNSPECIFIED.)
CURVE()
GEOMETRIC_REPRESENTATION_ITEM()
RATIONAL_B_SPLINE_CURVE((0.973063524757819,0.941363740188675,1.,0.923879532511287,
1.,0.923879532511287,1.,0.923879532511287,1.,0.923879532511287,1.,0.923879532511287,
1.,0.923879532511287,1.,0.941363740188677,0.973063524757817))
REPRESENTATION_ITEM('')
);
#213=(
BOUNDED_CURVE()
B_SPLINE_CURVE(2,(#177309,#177310,#177311,#177312,#177313,#177314,#177315,
#177316,#177317,#177318,#177319,#177320,#177321,#177322,#177323,#177324,
#177325),.UNSPECIFIED.,.F.,.F.)
B_SPLINE_CURVE_WITH_KNOTS((3,2,2,2,2,2,2,2,3),(0.345544463131744,0.3515625,
0.359375,0.3671875,0.375,0.3828125,0.390625,0.3984375,0.404455536868256),
 .UNSPECIFIED.)
CURVE()
GEOMETRIC_REPRESENTATION_ITEM()
RATIONAL_B_SPLINE_CURVE((0.973063524757819,0.941363740188675,1.,0.923879532511287,
1.,0.923879532511287,1.,0.923879532511287,1.,0.923879532511287,1.,0.923879532511287,
1.,0.923879532511287,1.,0.941363740188677,0.973063524757817))
REPRESENTATION_ITEM('')
);
#214=(
BOUNDED_CURVE()
B_SPLINE_CURVE(2,(#177331,#177332,#177333,#177334,#177335,#177336,#177337,
#177338,#177339,#177340,#177341,#177342,#177343,#177344,#177345,#177346,
#177347),.UNSPECIFIED.,.F.,.F.)
B_SPLINE_CURVE_WITH_KNOTS((3,2,2,2,2,2,2,2,3),(0.408044463131744,0.4140625,
0.421875,0.4296875,0.4375,0.4453125,0.453125,0.4609375,0.466955536868255),
 .UNSPECIFIED.)
CURVE()
GEOMETRIC_REPRESENTATION_ITEM()
RATIONAL_B_SPLINE_CURVE((0.973063524757819,0.941363740188675,1.,0.923879532511287,
1.,0.923879532511287,1.,0.923879532511287,1.,0.923879532511287,1.,0.923879532511287,
1.,0.923879532511287,1.,0.94136374018869,0.973063524757803))
REPRESENTATION_ITEM('')
);
#215=(
BOUNDED_CURVE()
B_SPLINE_CURVE(2,(#177350,#177351,#177352,#177353,#177354,#177355,#177356,
#177357,#177358,#177359,#177360,#177361,#177362,#177363,#177364,#177365,
#177366),.UNSPECIFIED.,.F.,.F.)
B_SPLINE_CURVE_WITH_KNOTS((3,2,2,2,2,2,2,2,3),(0.408044463131744,0.4140625,
0.421875,0.4296875,0.4375,0.4453125,0.453125,0.4609375,0.466955536868255),
 .UNSPECIFIED.)
CURVE()
GEOMETRIC_REPRESENTATION_ITEM()
RATIONAL_B_SPLINE_CURVE((0.973063524757819,0.941363740188675,1.,0.923879532511287,
1.,0.923879532511287,1.,0.923879532511287,1.,0.923879532511287,1.,0.923879532511287,
1.,0.923879532511287,1.,0.94136374018869,0.973063524757803))
REPRESENTATION_ITEM('')
);
#216=(
BOUNDED_CURVE()
B_SPLINE_CURVE(2,(#177372,#177373,#177374,#177375,#177376,#177377,#177378,
#177379,#177380,#177381,#177382,#177383,#177384,#177385,#177386,#177387,
#177388),.UNSPECIFIED.,.F.,.F.)
B_SPLINE_CURVE_WITH_KNOTS((3,2,2,2,2,2,2,2,3),(0.470544463131744,0.4765625,
0.484375,0.4921875,0.5,0.5078125,0.515625,0.5234375,0.529455536868256),
 .UNSPECIFIED.)
CURVE()
GEOMETRIC_REPRESENTATION_ITEM()
RATIONAL_B_SPLINE_CURVE((0.973063524757819,0.941363740188675,1.,0.923879532511287,
1.,0.923879532511287,1.,0.923879532511287,1.,0.923879532511287,1.,0.923879532511287,
1.,0.923879532511287,1.,0.941363740188675,0.973063524757818))
REPRESENTATION_ITEM('')
);
#217=(
BOUNDED_CURVE()
B_SPLINE_CURVE(2,(#177391,#177392,#177393,#177394,#177395,#177396,#177397,
#177398,#177399,#177400,#177401,#177402,#177403,#177404,#177405,#177406,
#177407),.UNSPECIFIED.,.F.,.F.)
B_SPLINE_CURVE_WITH_KNOTS((3,2,2,2,2,2,2,2,3),(0.470544463131744,0.4765625,
0.484375,0.4921875,0.5,0.5078125,0.515625,0.5234375,0.529455536868256),
 .UNSPECIFIED.)
CURVE()
GEOMETRIC_REPRESENTATION_ITEM()
RATIONAL_B_SPLINE_CURVE((0.973063524757819,0.941363740188675,1.,0.923879532511287,
1.,0.923879532511287,1.,0.923879532511287,1.,0.923879532511287,1.,0.923879532511287,
1.,0.923879532511287,1.,0.941363740188675,0.973063524757818))
REPRESENTATION_ITEM('')
);
#218=(
BOUNDED_CURVE()
B_SPLINE_CURVE(2,(#177413,#177414,#177415,#177416,#177417,#177418,#177419,
#177420,#177421,#177422,#177423,#177424,#177425,#177426,#177427,#177428,
#177429),.UNSPECIFIED.,.F.,.F.)
B_SPLINE_CURVE_WITH_KNOTS((3,2,2,2,2,2,2,2,3),(0.533044463131748,0.5390625,
0.546875,0.5546875,0.5625,0.5703125,0.578125,0.5859375,0.591955536868256),
 .UNSPECIFIED.)
CURVE()
GEOMETRIC_REPRESENTATION_ITEM()
RATIONAL_B_SPLINE_CURVE((0.973063524757771,0.941363740188719,1.,0.923879532511287,
1.,0.923879532511287,1.,0.923879532511287,1.,0.923879532511287,1.,0.923879532511287,
1.,0.923879532511287,1.,0.941363740188675,0.973063524757818))
REPRESENTATION_ITEM('')
);
#219=(
BOUNDED_CURVE()
B_SPLINE_CURVE(2,(#177432,#177433,#177434,#177435,#177436,#177437,#177438,
#177439,#177440,#177441,#177442,#177443,#177444,#177445,#177446,#177447,
#177448),.UNSPECIFIED.,.F.,.F.)
B_SPLINE_CURVE_WITH_KNOTS((3,2,2,2,2,2,2,2,3),(0.533044463131748,0.5390625,
0.546875,0.5546875,0.5625,0.5703125,0.578125,0.5859375,0.591955536868256),
 .UNSPECIFIED.)
CURVE()
GEOMETRIC_REPRESENTATION_ITEM()
RATIONAL_B_SPLINE_CURVE((0.973063524757771,0.941363740188719,1.,0.923879532511287,
1.,0.923879532511287,1.,0.923879532511287,1.,0.923879532511287,1.,0.923879532511287,
1.,0.923879532511287,1.,0.941363740188675,0.973063524757818))
REPRESENTATION_ITEM('')
);
#220=(
BOUNDED_CURVE()
B_SPLINE_CURVE(2,(#177454,#177455,#177456,#177457,#177458,#177459,#177460,
#177461,#177462,#177463,#177464,#177465,#177466,#177467,#177468,#177469,
#177470),.UNSPECIFIED.,.F.,.F.)
B_SPLINE_CURVE_WITH_KNOTS((3,2,2,2,2,2,2,2,3),(0.595544463131751,0.6015625,
0.609375,0.6171875,0.625,0.6328125,0.640625,0.6484375,0.654455536868256),
 .UNSPECIFIED.)
CURVE()
GEOMETRIC_REPRESENTATION_ITEM()
RATIONAL_B_SPLINE_CURVE((0.973063524757741,0.941363740188747,1.,0.923879532511287,
1.,0.923879532511287,1.,0.923879532511287,1.,0.923879532511287,1.,0.923879532511287,
1.,0.923879532511287,1.,0.941363740188675,0.973063524757818))
REPRESENTATION_ITEM('')
);
#221=(
BOUNDED_CURVE()
B_SPLINE_CURVE(2,(#177473,#177474,#177475,#177476,#177477,#177478,#177479,
#177480,#177481,#177482,#177483,#177484,#177485,#177486,#177487,#177488,
#177489),.UNSPECIFIED.,.F.,.F.)
B_SPLINE_CURVE_WITH_KNOTS((3,2,2,2,2,2,2,2,3),(0.595544463131751,0.6015625,
0.609375,0.6171875,0.625,0.6328125,0.640625,0.6484375,0.654455536868256),
 .UNSPECIFIED.)
CURVE()
GEOMETRIC_REPRESENTATION_ITEM()
RATIONAL_B_SPLINE_CURVE((0.973063524757741,0.941363740188747,1.,0.923879532511287,
1.,0.923879532511287,1.,0.923879532511287,1.,0.923879532511287,1.,0.923879532511287,
1.,0.923879532511287,1.,0.941363740188675,0.973063524757818))
REPRESENTATION_ITEM('')
);
#222=(
BOUNDED_CURVE()
B_SPLINE_CURVE(2,(#177495,#177496,#177497,#177498,#177499,#177500,#177501,
#177502,#177503,#177504,#177505,#177506,#177507,#177508,#177509,#177510,
#177511),.UNSPECIFIED.,.F.,.F.)
B_SPLINE_CURVE_WITH_KNOTS((3,2,2,2,2,2,2,2,3),(0.658044463131744,0.6640625,
0.671875,0.6796875,0.6875,0.6953125,0.703125,0.7109375,0.716955536868256),
 .UNSPECIFIED.)
CURVE()
GEOMETRIC_REPRESENTATION_ITEM()
RATIONAL_B_SPLINE_CURVE((0.973063524757819,0.941363740188674,1.,0.923879532511287,
1.,0.923879532511287,1.,0.923879532511287,1.,0.923879532511287,1.,0.923879532511287,
1.,0.923879532511287,1.,0.941363740188675,0.973063524757818))
REPRESENTATION_ITEM('')
);
#223=(
BOUNDED_CURVE()
B_SPLINE_CURVE(2,(#177514,#177515,#177516,#177517,#177518,#177519,#177520,
#177521,#177522,#177523,#177524,#177525,#177526,#177527,#177528,#177529,
#177530),.UNSPECIFIED.,.F.,.F.)
B_SPLINE_CURVE_WITH_KNOTS((3,2,2,2,2,2,2,2,3),(0.658044463131744,0.6640625,
0.671875,0.6796875,0.6875,0.6953125,0.703125,0.7109375,0.716955536868256),
 .UNSPECIFIED.)
CURVE()
GEOMETRIC_REPRESENTATION_ITEM()
RATIONAL_B_SPLINE_CURVE((0.973063524757819,0.941363740188674,1.,0.923879532511287,
1.,0.923879532511287,1.,0.923879532511287,1.,0.923879532511287,1.,0.923879532511287,
1.,0.923879532511287,1.,0.941363740188675,0.973063524757818))
REPRESENTATION_ITEM('')
);
#224=(
BOUNDED_CURVE()
B_SPLINE_CURVE(2,(#177536,#177537,#177538,#177539,#177540,#177541,#177542,
#177543,#177544,#177545,#177546,#177547,#177548,#177549,#177550,#177551,
#177552),.UNSPECIFIED.,.F.,.F.)
B_SPLINE_CURVE_WITH_KNOTS((3,2,2,2,2,2,2,2,3),(0.720544463131744,0.7265625,
0.734375,0.7421875,0.75,0.7578125,0.765625,0.7734375,0.779455536868256),
 .UNSPECIFIED.)
CURVE()
GEOMETRIC_REPRESENTATION_ITEM()
RATIONAL_B_SPLINE_CURVE((0.973063524757819,0.941363740188674,1.,0.923879532511287,
1.,0.923879532511287,1.,0.923879532511287,1.,0.923879532511287,1.,0.923879532511287,
1.,0.923879532511287,1.,0.941363740188675,0.973063524757818))
REPRESENTATION_ITEM('')
);
#225=(
BOUNDED_CURVE()
B_SPLINE_CURVE(2,(#177555,#177556,#177557,#177558,#177559,#177560,#177561,
#177562,#177563,#177564,#177565,#177566,#177567,#177568,#177569,#177570,
#177571),.UNSPECIFIED.,.F.,.F.)
B_SPLINE_CURVE_WITH_KNOTS((3,2,2,2,2,2,2,2,3),(0.720544463131744,0.7265625,
0.734375,0.7421875,0.75,0.7578125,0.765625,0.7734375,0.779455536868256),
 .UNSPECIFIED.)
CURVE()
GEOMETRIC_REPRESENTATION_ITEM()
RATIONAL_B_SPLINE_CURVE((0.973063524757819,0.941363740188674,1.,0.923879532511287,
1.,0.923879532511287,1.,0.923879532511287,1.,0.923879532511287,1.,0.923879532511287,
1.,0.923879532511287,1.,0.941363740188675,0.973063524757818))
REPRESENTATION_ITEM('')
);
#226=(
BOUNDED_CURVE()
B_SPLINE_CURVE(2,(#177577,#177578,#177579,#177580,#177581,#177582,#177583,
#177584,#177585,#177586,#177587,#177588,#177589,#177590,#177591,#177592,
#177593),.UNSPECIFIED.,.F.,.F.)
B_SPLINE_CURVE_WITH_KNOTS((3,2,2,2,2,2,2,2,3),(0.783044463131744,0.7890625,
0.796875,0.8046875,0.8125,0.8203125,0.828125,0.8359375,0.841955536868256),
 .UNSPECIFIED.)
CURVE()
GEOMETRIC_REPRESENTATION_ITEM()
RATIONAL_B_SPLINE_CURVE((0.973063524757818,0.941363740188675,1.,0.923879532511287,
1.,0.923879532511287,1.,0.923879532511287,1.,0.923879532511287,1.,0.923879532511287,
1.,0.923879532511287,1.,0.941363740188675,0.973063524757818))
REPRESENTATION_ITEM('')
);
#227=(
BOUNDED_CURVE()
B_SPLINE_CURVE(2,(#177596,#177597,#177598,#177599,#177600,#177601,#177602,
#177603,#177604,#177605,#177606,#177607,#177608,#177609,#177610,#177611,
#177612),.UNSPECIFIED.,.F.,.F.)
B_SPLINE_CURVE_WITH_KNOTS((3,2,2,2,2,2,2,2,3),(0.783044463131744,0.7890625,
0.796875,0.8046875,0.8125,0.8203125,0.828125,0.8359375,0.841955536868256),
 .UNSPECIFIED.)
CURVE()
GEOMETRIC_REPRESENTATION_ITEM()
RATIONAL_B_SPLINE_CURVE((0.973063524757818,0.941363740188675,1.,0.923879532511287,
1.,0.923879532511287,1.,0.923879532511287,1.,0.923879532511287,1.,0.923879532511287,
1.,0.923879532511287,1.,0.941363740188675,0.973063524757818))
REPRESENTATION_ITEM('')
);
#228=(
BOUNDED_CURVE()
B_SPLINE_CURVE(2,(#177618,#177619,#177620,#177621,#177622,#177623,#177624,
#177625,#177626,#177627,#177628,#177629,#177630,#177631,#177632,#177633,
#177634),.UNSPECIFIED.,.F.,.F.)
B_SPLINE_CURVE_WITH_KNOTS((3,2,2,2,2,2,2,2,3),(0.845544463131744,0.8515625,
0.859375,0.8671875,0.875,0.8828125,0.890625,0.8984375,0.904455536868256),
 .UNSPECIFIED.)
CURVE()
GEOMETRIC_REPRESENTATION_ITEM()
RATIONAL_B_SPLINE_CURVE((0.973063524757819,0.941363740188674,1.,0.923879532511287,
1.,0.923879532511287,1.,0.923879532511287,1.,0.923879532511287,1.,0.923879532511287,
1.,0.923879532511287,1.,0.941363740188675,0.973063524757818))
REPRESENTATION_ITEM('')
);
#229=(
BOUNDED_CURVE()
B_SPLINE_CURVE(2,(#177637,#177638,#177639,#177640,#177641,#177642,#177643,
#177644,#177645,#177646,#177647,#177648,#177649,#177650,#177651,#177652,
#177653),.UNSPECIFIED.,.F.,.F.)
B_SPLINE_CURVE_WITH_KNOTS((3,2,2,2,2,2,2,2,3),(0.845544463131744,0.8515625,
0.859375,0.8671875,0.875,0.8828125,0.890625,0.8984375,0.904455536868256),
 .UNSPECIFIED.)
CURVE()
GEOMETRIC_REPRESENTATION_ITEM()
RATIONAL_B_SPLINE_CURVE((0.973063524757819,0.941363740188674,1.,0.923879532511287,
1.,0.923879532511287,1.,0.923879532511287,1.,0.923879532511287,1.,0.923879532511287,
1.,0.923879532511287,1.,0.941363740188677,0.973063524757817))
REPRESENTATION_ITEM('')
);
#230=(
BOUNDED_CURVE()
B_SPLINE_CURVE(2,(#190303,#190304,#190305,#190306,#190307,#190308,#190309,
#190310,#190311,#190312,#190313,#190314,#190315,#190316,#190317,#190318,
#190319),.UNSPECIFIED.,.F.,.F.)
B_SPLINE_CURVE_WITH_KNOTS((3,2,2,2,2,2,2,2,3),(0.100463184977696,0.1015625,
0.109375,0.1171875,0.125,0.1328125,0.140625,0.1484375,0.154455536868256),
 .UNSPECIFIED.)
CURVE()
GEOMETRIC_REPRESENTATION_ITEM()
RATIONAL_B_SPLINE_CURVE((0.981592188494203,0.989288912202864,1.,0.923879532511287,
1.,0.923879532511287,1.,0.923879532511287,1.,0.923879532511287,1.,0.923879532511287,
1.,0.923879532511287,1.,0.941363740188675,0.973063524757818))
REPRESENTATION_ITEM('')
);
#231=(
BOUNDED_CURVE()
B_SPLINE_CURVE(2,(#190322,#190323,#190324,#190325,#190326,#190327,#190328,
#190329,#190330,#190331,#190332,#190333,#190334,#190335,#190336,#190337,
#190338),.UNSPECIFIED.,.F.,.F.)
B_SPLINE_CURVE_WITH_KNOTS((3,2,2,2,2,2,2,2,3),(0.0955444631317474,0.1015625,
0.109375,0.1171875,0.125,0.1328125,0.140625,0.1484375,0.154455536868256),
 .UNSPECIFIED.)
CURVE()
GEOMETRIC_REPRESENTATION_ITEM()
RATIONAL_B_SPLINE_CURVE((0.97306352475778,0.94136374018871,1.,0.923879532511287,
1.,0.923879532511287,1.,0.923879532511287,1.,0.923879532511287,1.,0.923879532511287,
1.,0.923879532511287,1.,0.941363740188675,0.973063524757818))
REPRESENTATION_ITEM('')
);
#232=(
BOUNDED_CURVE()
B_SPLINE_CURVE(2,(#191433,#191434,#191435),.UNSPECIFIED.,.F.,.F.)
B_SPLINE_CURVE_WITH_KNOTS((3,3),(-1.58607513819989,-1.04401683911549),
 .UNSPECIFIED.)
CURVE()
GEOMETRIC_REPRESENTATION_ITEM()
RATIONAL_B_SPLINE_CURVE((1.26515913542554,1.36301953511842,1.36301953511842))
REPRESENTATION_ITEM('')
);
#233=(
BOUNDED_CURVE()
B_SPLINE_CURVE(2,(#191437,#191438,#191439),.UNSPECIFIED.,.F.,.F.)
B_SPLINE_CURVE_WITH_KNOTS((3,3),(-1.04401683911549,-0.501958540031085),
 .UNSPECIFIED.)
CURVE()
GEOMETRIC_REPRESENTATION_ITEM()
RATIONAL_B_SPLINE_CURVE((1.36301953511842,1.36301953511842,1.26515913542554))
REPRESENTATION_ITEM('')
);
#234=(
BOUNDED_CURVE()
B_SPLINE_CURVE(2,(#191442,#191443,#191444),.UNSPECIFIED.,.F.,.F.)
B_SPLINE_CURVE_WITH_KNOTS((3,3),(-1.58607513819989,-1.04401683911548),
 .UNSPECIFIED.)
CURVE()
GEOMETRIC_REPRESENTATION_ITEM()
RATIONAL_B_SPLINE_CURVE((1.26515913542554,1.36301953511842,1.36301953511842))
REPRESENTATION_ITEM('')
);
#235=(
BOUNDED_CURVE()
B_SPLINE_CURVE(2,(#191445,#191446,#191447),.UNSPECIFIED.,.F.,.F.)
B_SPLINE_CURVE_WITH_KNOTS((3,3),(-1.04401683911548,-0.501958540031083),
 .UNSPECIFIED.)
CURVE()
GEOMETRIC_REPRESENTATION_ITEM()
RATIONAL_B_SPLINE_CURVE((1.36301953511842,1.36301953511842,1.26515913542554))
REPRESENTATION_ITEM('')
);
#236=(
BOUNDED_CURVE()
B_SPLINE_CURVE(2,(#191449,#191450,#191451),.UNSPECIFIED.,.F.,.F.)
B_SPLINE_CURVE_WITH_KNOTS((3,3),(-1.58607513819989,-1.04401683911549),
 .UNSPECIFIED.)
CURVE()
GEOMETRIC_REPRESENTATION_ITEM()
RATIONAL_B_SPLINE_CURVE((1.26515913542554,1.36301953511842,1.36301953511842))
REPRESENTATION_ITEM('')
);
#237=(
BOUNDED_CURVE()
B_SPLINE_CURVE(2,(#191453,#191454,#191455),.UNSPECIFIED.,.F.,.F.)
B_SPLINE_CURVE_WITH_KNOTS((3,3),(-1.04401683911549,-0.501958540031083),
 .UNSPECIFIED.)
CURVE()
GEOMETRIC_REPRESENTATION_ITEM()
RATIONAL_B_SPLINE_CURVE((1.36301953511842,1.36301953511842,1.26515913542554))
REPRESENTATION_ITEM('')
);
#238=(
BOUNDED_CURVE()
B_SPLINE_CURVE(2,(#191458,#191459,#191460),.UNSPECIFIED.,.F.,.F.)
B_SPLINE_CURVE_WITH_KNOTS((3,3),(-1.58607513819988,-1.04401683911548),
 .UNSPECIFIED.)
CURVE()
GEOMETRIC_REPRESENTATION_ITEM()
RATIONAL_B_SPLINE_CURVE((1.26515913542554,1.36301953511842,1.36301953511842))
REPRESENTATION_ITEM('')
);
#239=(
BOUNDED_CURVE()
B_SPLINE_CURVE(2,(#191461,#191462,#191463),.UNSPECIFIED.,.F.,.F.)
B_SPLINE_CURVE_WITH_KNOTS((3,3),(-1.04401683911548,-0.501958540031083),
 .UNSPECIFIED.)
CURVE()
GEOMETRIC_REPRESENTATION_ITEM()
RATIONAL_B_SPLINE_CURVE((1.36301953511842,1.36301953511842,1.26515913542554))
REPRESENTATION_ITEM('')
);
#240=(
BOUNDED_CURVE()
B_SPLINE_CURVE(2,(#191465,#191466,#191467),.UNSPECIFIED.,.F.,.F.)
B_SPLINE_CURVE_WITH_KNOTS((3,3),(-1.58607513819989,-1.04401683911549),
 .UNSPECIFIED.)
CURVE()
GEOMETRIC_REPRESENTATION_ITEM()
RATIONAL_B_SPLINE_CURVE((1.26515913542554,1.36301953511842,1.36301953511842))
REPRESENTATION_ITEM('')
);
#241=(
BOUNDED_CURVE()
B_SPLINE_CURVE(2,(#191469,#191470,#191471),.UNSPECIFIED.,.F.,.F.)
B_SPLINE_CURVE_WITH_KNOTS((3,3),(-1.04401683911549,-0.501958540031085),
 .UNSPECIFIED.)
CURVE()
GEOMETRIC_REPRESENTATION_ITEM()
RATIONAL_B_SPLINE_CURVE((1.36301953511842,1.36301953511842,1.26515913542554))
REPRESENTATION_ITEM('')
);
#242=(
BOUNDED_CURVE()
B_SPLINE_CURVE(2,(#191474,#191475,#191476),.UNSPECIFIED.,.F.,.F.)
B_SPLINE_CURVE_WITH_KNOTS((3,3),(-1.58607513819989,-1.04401683911549),
 .UNSPECIFIED.)
CURVE()
GEOMETRIC_REPRESENTATION_ITEM()
RATIONAL_B_SPLINE_CURVE((1.26515913542554,1.36301953511842,1.36301953511842))
REPRESENTATION_ITEM('')
);
#243=(
BOUNDED_CURVE()
B_SPLINE_CURVE(2,(#191477,#191478,#191479),.UNSPECIFIED.,.F.,.F.)
B_SPLINE_CURVE_WITH_KNOTS((3,3),(-1.04401683911549,-0.501958540031085),
 .UNSPECIFIED.)
CURVE()
GEOMETRIC_REPRESENTATION_ITEM()
RATIONAL_B_SPLINE_CURVE((1.36301953511842,1.36301953511842,1.26515913542554))
REPRESENTATION_ITEM('')
);
#244=(
BOUNDED_CURVE()
B_SPLINE_CURVE(2,(#191481,#191482,#191483),.UNSPECIFIED.,.F.,.F.)
B_SPLINE_CURVE_WITH_KNOTS((3,3),(-1.58607513819989,-1.04401683911549),
 .UNSPECIFIED.)
CURVE()
GEOMETRIC_REPRESENTATION_ITEM()
RATIONAL_B_SPLINE_CURVE((1.26515913542555,1.36301953511843,1.36301953511843))
REPRESENTATION_ITEM('')
);
#245=(
BOUNDED_CURVE()
B_SPLINE_CURVE(2,(#191485,#191486,#191487),.UNSPECIFIED.,.F.,.F.)
B_SPLINE_CURVE_WITH_KNOTS((3,3),(-1.04401683911549,-0.501958540031082),
 .UNSPECIFIED.)
CURVE()
GEOMETRIC_REPRESENTATION_ITEM()
RATIONAL_B_SPLINE_CURVE((1.36301953511843,1.36301953511843,1.26515913542555))
REPRESENTATION_ITEM('')
);
#246=(
BOUNDED_CURVE()
B_SPLINE_CURVE(2,(#191490,#191491,#191492),.UNSPECIFIED.,.F.,.F.)
B_SPLINE_CURVE_WITH_KNOTS((3,3),(-1.58607513819989,-1.04401683911549),
 .UNSPECIFIED.)
CURVE()
GEOMETRIC_REPRESENTATION_ITEM()
RATIONAL_B_SPLINE_CURVE((1.26515913542554,1.36301953511843,1.36301953511843))
REPRESENTATION_ITEM('')
);
#247=(
BOUNDED_CURVE()
B_SPLINE_CURVE(2,(#191493,#191494,#191495),.UNSPECIFIED.,.F.,.F.)
B_SPLINE_CURVE_WITH_KNOTS((3,3),(-1.04401683911549,-0.501958540031087),
 .UNSPECIFIED.)
CURVE()
GEOMETRIC_REPRESENTATION_ITEM()
RATIONAL_B_SPLINE_CURVE((1.36301953511843,1.36301953511843,1.26515913542555))
REPRESENTATION_ITEM('')
);
#248=(
BOUNDED_CURVE()
B_SPLINE_CURVE(2,(#191497,#191498,#191499),.UNSPECIFIED.,.F.,.F.)
B_SPLINE_CURVE_WITH_KNOTS((3,3),(-1.58607513819988,-1.04401683911548),
 .UNSPECIFIED.)
CURVE()
GEOMETRIC_REPRESENTATION_ITEM()
RATIONAL_B_SPLINE_CURVE((1.26515913542554,1.36301953511842,1.36301953511842))
REPRESENTATION_ITEM('')
);
#249=(
BOUNDED_CURVE()
B_SPLINE_CURVE(2,(#191501,#191502,#191503),.UNSPECIFIED.,.F.,.F.)
B_SPLINE_CURVE_WITH_KNOTS((3,3),(-1.04401683911548,-0.501958540031083),
 .UNSPECIFIED.)
CURVE()
GEOMETRIC_REPRESENTATION_ITEM()
RATIONAL_B_SPLINE_CURVE((1.36301953511842,1.36301953511842,1.26515913542554))
REPRESENTATION_ITEM('')
);
#250=(
BOUNDED_CURVE()
B_SPLINE_CURVE(2,(#191506,#191507,#191508),.UNSPECIFIED.,.F.,.F.)
B_SPLINE_CURVE_WITH_KNOTS((3,3),(-1.58607513819988,-1.04401683911548),
 .UNSPECIFIED.)
CURVE()
GEOMETRIC_REPRESENTATION_ITEM()
RATIONAL_B_SPLINE_CURVE((1.26515913542554,1.36301953511842,1.36301953511842))
REPRESENTATION_ITEM('')
);
#251=(
BOUNDED_CURVE()
B_SPLINE_CURVE(2,(#191509,#191510,#191511),.UNSPECIFIED.,.F.,.F.)
B_SPLINE_CURVE_WITH_KNOTS((3,3),(-1.04401683911548,-0.501958540031083),
 .UNSPECIFIED.)
CURVE()
GEOMETRIC_REPRESENTATION_ITEM()
RATIONAL_B_SPLINE_CURVE((1.36301953511842,1.36301953511842,1.26515913542554))
REPRESENTATION_ITEM('')
);
#252=(
BOUNDED_CURVE()
B_SPLINE_CURVE(2,(#191513,#191514,#191515),.UNSPECIFIED.,.F.,.F.)
B_SPLINE_CURVE_WITH_KNOTS((3,3),(-1.58607513819989,-1.04401683911549),
 .UNSPECIFIED.)
CURVE()
GEOMETRIC_REPRESENTATION_ITEM()
RATIONAL_B_SPLINE_CURVE((1.26515913542554,1.36301953511843,1.36301953511843))
REPRESENTATION_ITEM('')
);
#253=(
BOUNDED_CURVE()
B_SPLINE_CURVE(2,(#191516,#191517,#191518),.UNSPECIFIED.,.F.,.F.)
B_SPLINE_CURVE_WITH_KNOTS((3,3),(-1.04401683911549,-0.501958540031085),
 .UNSPECIFIED.)
CURVE()
GEOMETRIC_REPRESENTATION_ITEM()
RATIONAL_B_SPLINE_CURVE((1.36301953511843,1.36301953511843,1.26515913542554))
REPRESENTATION_ITEM('')
);
#254=(
BOUNDED_CURVE()
B_SPLINE_CURVE(2,(#191519,#191520,#191521),.UNSPECIFIED.,.F.,.F.)
B_SPLINE_CURVE_WITH_KNOTS((3,3),(-1.58607513819989,-1.04401683911549),
 .UNSPECIFIED.)
CURVE()
GEOMETRIC_REPRESENTATION_ITEM()
RATIONAL_B_SPLINE_CURVE((1.26515913542554,1.36301953511843,1.36301953511843))
REPRESENTATION_ITEM('')
);
#255=(
BOUNDED_CURVE()
B_SPLINE_CURVE(2,(#191522,#191523,#191524),.UNSPECIFIED.,.F.,.F.)
B_SPLINE_CURVE_WITH_KNOTS((3,3),(-1.04401683911549,-0.501958540031084),
 .UNSPECIFIED.)
CURVE()
GEOMETRIC_REPRESENTATION_ITEM()
RATIONAL_B_SPLINE_CURVE((1.36301953511843,1.36301953511843,1.26515913542555))
REPRESENTATION_ITEM('')
);
#256=(
BOUNDED_CURVE()
B_SPLINE_CURVE(2,(#191583,#191584,#191585),.UNSPECIFIED.,.F.,.F.)
B_SPLINE_CURVE_WITH_KNOTS((3,3),(-1.58607513819989,-1.04401683911549),
 .UNSPECIFIED.)
CURVE()
GEOMETRIC_REPRESENTATION_ITEM()
RATIONAL_B_SPLINE_CURVE((1.26515913542554,1.36301953511842,1.36301953511842))
REPRESENTATION_ITEM('')
);
#257=(
BOUNDED_CURVE()
B_SPLINE_CURVE(2,(#191587,#191588,#191589),.UNSPECIFIED.,.F.,.F.)
B_SPLINE_CURVE_WITH_KNOTS((3,3),(-1.04401683911549,-0.501958540031084),
 .UNSPECIFIED.)
CURVE()
GEOMETRIC_REPRESENTATION_ITEM()
RATIONAL_B_SPLINE_CURVE((1.36301953511842,1.36301953511842,1.26515913542554))
REPRESENTATION_ITEM('')
);
#258=(
BOUNDED_CURVE()
B_SPLINE_CURVE(2,(#191592,#191593,#191594),.UNSPECIFIED.,.F.,.F.)
B_SPLINE_CURVE_WITH_KNOTS((3,3),(-1.58607513819989,-1.04401683911548),
 .UNSPECIFIED.)
CURVE()
GEOMETRIC_REPRESENTATION_ITEM()
RATIONAL_B_SPLINE_CURVE((1.26515913542554,1.36301953511842,1.36301953511842))
REPRESENTATION_ITEM('')
);
#259=(
BOUNDED_CURVE()
B_SPLINE_CURVE(2,(#191595,#191596,#191597),.UNSPECIFIED.,.F.,.F.)
B_SPLINE_CURVE_WITH_KNOTS((3,3),(-1.04401683911548,-0.501958540031083),
 .UNSPECIFIED.)
CURVE()
GEOMETRIC_REPRESENTATION_ITEM()
RATIONAL_B_SPLINE_CURVE((1.36301953511842,1.36301953511842,1.26515913542554))
REPRESENTATION_ITEM('')
);
#260=(
BOUNDED_CURVE()
B_SPLINE_CURVE(2,(#191599,#191600,#191601),.UNSPECIFIED.,.F.,.F.)
B_SPLINE_CURVE_WITH_KNOTS((3,3),(-1.58607513819989,-1.04401683911549),
 .UNSPECIFIED.)
CURVE()
GEOMETRIC_REPRESENTATION_ITEM()
RATIONAL_B_SPLINE_CURVE((1.26515913542554,1.36301953511842,1.36301953511842))
REPRESENTATION_ITEM('')
);
#261=(
BOUNDED_CURVE()
B_SPLINE_CURVE(2,(#191603,#191604,#191605),.UNSPECIFIED.,.F.,.F.)
B_SPLINE_CURVE_WITH_KNOTS((3,3),(-1.04401683911549,-0.501958540031083),
 .UNSPECIFIED.)
CURVE()
GEOMETRIC_REPRESENTATION_ITEM()
RATIONAL_B_SPLINE_CURVE((1.36301953511842,1.36301953511842,1.26515913542554))
REPRESENTATION_ITEM('')
);
#262=(
BOUNDED_CURVE()
B_SPLINE_CURVE(2,(#191608,#191609,#191610),.UNSPECIFIED.,.F.,.F.)
B_SPLINE_CURVE_WITH_KNOTS((3,3),(-1.58607513819989,-1.04401683911548),
 .UNSPECIFIED.)
CURVE()
GEOMETRIC_REPRESENTATION_ITEM()
RATIONAL_B_SPLINE_CURVE((1.26515913542554,1.36301953511842,1.36301953511842))
REPRESENTATION_ITEM('')
);
#263=(
BOUNDED_CURVE()
B_SPLINE_CURVE(2,(#191611,#191612,#191613),.UNSPECIFIED.,.F.,.F.)
B_SPLINE_CURVE_WITH_KNOTS((3,3),(-1.04401683911548,-0.501958540031084),
 .UNSPECIFIED.)
CURVE()
GEOMETRIC_REPRESENTATION_ITEM()
RATIONAL_B_SPLINE_CURVE((1.36301953511842,1.36301953511842,1.26515913542554))
REPRESENTATION_ITEM('')
);
#264=(
BOUNDED_CURVE()
B_SPLINE_CURVE(2,(#191615,#191616,#191617),.UNSPECIFIED.,.F.,.F.)
B_SPLINE_CURVE_WITH_KNOTS((3,3),(-1.58607513819989,-1.04401683911549),
 .UNSPECIFIED.)
CURVE()
GEOMETRIC_REPRESENTATION_ITEM()
RATIONAL_B_SPLINE_CURVE((1.26515913542554,1.36301953511842,1.36301953511842))
REPRESENTATION_ITEM('')
);
#265=(
BOUNDED_CURVE()
B_SPLINE_CURVE(2,(#191619,#191620,#191621),.UNSPECIFIED.,.F.,.F.)
B_SPLINE_CURVE_WITH_KNOTS((3,3),(-1.04401683911549,-0.501958540031086),
 .UNSPECIFIED.)
CURVE()
GEOMETRIC_REPRESENTATION_ITEM()
RATIONAL_B_SPLINE_CURVE((1.36301953511842,1.36301953511842,1.26515913542554))
REPRESENTATION_ITEM('')
);
#266=(
BOUNDED_CURVE()
B_SPLINE_CURVE(2,(#191624,#191625,#191626),.UNSPECIFIED.,.F.,.F.)
B_SPLINE_CURVE_WITH_KNOTS((3,3),(-1.58607513819989,-1.04401683911549),
 .UNSPECIFIED.)
CURVE()
GEOMETRIC_REPRESENTATION_ITEM()
RATIONAL_B_SPLINE_CURVE((1.26515913542554,1.36301953511842,1.36301953511842))
REPRESENTATION_ITEM('')
);
#267=(
BOUNDED_CURVE()
B_SPLINE_CURVE(2,(#191627,#191628,#191629),.UNSPECIFIED.,.F.,.F.)
B_SPLINE_CURVE_WITH_KNOTS((3,3),(-1.04401683911549,-0.501958540031085),
 .UNSPECIFIED.)
CURVE()
GEOMETRIC_REPRESENTATION_ITEM()
RATIONAL_B_SPLINE_CURVE((1.36301953511842,1.36301953511842,1.26515913542554))
REPRESENTATION_ITEM('')
);
#268=(
BOUNDED_CURVE()
B_SPLINE_CURVE(2,(#191631,#191632,#191633),.UNSPECIFIED.,.F.,.F.)
B_SPLINE_CURVE_WITH_KNOTS((3,3),(-1.58607513819989,-1.04401683911549),
 .UNSPECIFIED.)
CURVE()
GEOMETRIC_REPRESENTATION_ITEM()
RATIONAL_B_SPLINE_CURVE((1.26515913542555,1.36301953511843,1.36301953511843))
REPRESENTATION_ITEM('')
);
#269=(
BOUNDED_CURVE()
B_SPLINE_CURVE(2,(#191635,#191636,#191637),.UNSPECIFIED.,.F.,.F.)
B_SPLINE_CURVE_WITH_KNOTS((3,3),(-1.04401683911549,-0.501958540031083),
 .UNSPECIFIED.)
CURVE()
GEOMETRIC_REPRESENTATION_ITEM()
RATIONAL_B_SPLINE_CURVE((1.36301953511843,1.36301953511843,1.26515913542555))
REPRESENTATION_ITEM('')
);
#270=(
BOUNDED_CURVE()
B_SPLINE_CURVE(2,(#191640,#191641,#191642),.UNSPECIFIED.,.F.,.F.)
B_SPLINE_CURVE_WITH_KNOTS((3,3),(-1.58607513819989,-1.04401683911549),
 .UNSPECIFIED.)
CURVE()
GEOMETRIC_REPRESENTATION_ITEM()
RATIONAL_B_SPLINE_CURVE((1.26515913542554,1.36301953511842,1.36301953511842))
REPRESENTATION_ITEM('')
);
#271=(
BOUNDED_CURVE()
B_SPLINE_CURVE(2,(#191643,#191644,#191645),.UNSPECIFIED.,.F.,.F.)
B_SPLINE_CURVE_WITH_KNOTS((3,3),(-1.04401683911549,-0.501958540031086),
 .UNSPECIFIED.)
CURVE()
GEOMETRIC_REPRESENTATION_ITEM()
RATIONAL_B_SPLINE_CURVE((1.36301953511842,1.36301953511842,1.26515913542554))
REPRESENTATION_ITEM('')
);
#272=(
BOUNDED_CURVE()
B_SPLINE_CURVE(2,(#191647,#191648,#191649),.UNSPECIFIED.,.F.,.F.)
B_SPLINE_CURVE_WITH_KNOTS((3,3),(-1.58607513819988,-1.04401683911548),
 .UNSPECIFIED.)
CURVE()
GEOMETRIC_REPRESENTATION_ITEM()
RATIONAL_B_SPLINE_CURVE((1.26515913542554,1.36301953511842,1.36301953511842))
REPRESENTATION_ITEM('')
);
#273=(
BOUNDED_CURVE()
B_SPLINE_CURVE(2,(#191651,#191652,#191653),.UNSPECIFIED.,.F.,.F.)
B_SPLINE_CURVE_WITH_KNOTS((3,3),(-1.04401683911548,-0.501958540031082),
 .UNSPECIFIED.)
CURVE()
GEOMETRIC_REPRESENTATION_ITEM()
RATIONAL_B_SPLINE_CURVE((1.36301953511842,1.36301953511842,1.26515913542554))
REPRESENTATION_ITEM('')
);
#274=(
BOUNDED_CURVE()
B_SPLINE_CURVE(2,(#191656,#191657,#191658),.UNSPECIFIED.,.F.,.F.)
B_SPLINE_CURVE_WITH_KNOTS((3,3),(-1.58607513819989,-1.04401683911548),
 .UNSPECIFIED.)
CURVE()
GEOMETRIC_REPRESENTATION_ITEM()
RATIONAL_B_SPLINE_CURVE((1.26515913542554,1.36301953511842,1.36301953511842))
REPRESENTATION_ITEM('')
);
#275=(
BOUNDED_CURVE()
B_SPLINE_CURVE(2,(#191659,#191660,#191661),.UNSPECIFIED.,.F.,.F.)
B_SPLINE_CURVE_WITH_KNOTS((3,3),(-1.04401683911548,-0.501958540031083),
 .UNSPECIFIED.)
CURVE()
GEOMETRIC_REPRESENTATION_ITEM()
RATIONAL_B_SPLINE_CURVE((1.36301953511842,1.36301953511842,1.26515913542554))
REPRESENTATION_ITEM('')
);
#276=(
BOUNDED_CURVE()
B_SPLINE_CURVE(2,(#191663,#191664,#191665),.UNSPECIFIED.,.F.,.F.)
B_SPLINE_CURVE_WITH_KNOTS((3,3),(-1.58607513819989,-1.04401683911549),
 .UNSPECIFIED.)
CURVE()
GEOMETRIC_REPRESENTATION_ITEM()
RATIONAL_B_SPLINE_CURVE((1.26515913542554,1.36301953511843,1.36301953511843))
REPRESENTATION_ITEM('')
);
#277=(
BOUNDED_CURVE()
B_SPLINE_CURVE(2,(#191666,#191667,#191668),.UNSPECIFIED.,.F.,.F.)
B_SPLINE_CURVE_WITH_KNOTS((3,3),(-1.04401683911549,-0.501958540031085),
 .UNSPECIFIED.)
CURVE()
GEOMETRIC_REPRESENTATION_ITEM()
RATIONAL_B_SPLINE_CURVE((1.36301953511843,1.36301953511843,1.26515913542554))
REPRESENTATION_ITEM('')
);
#278=(
BOUNDED_CURVE()
B_SPLINE_CURVE(2,(#191669,#191670,#191671),.UNSPECIFIED.,.F.,.F.)
B_SPLINE_CURVE_WITH_KNOTS((3,3),(-1.58607513819989,-1.04401683911549),
 .UNSPECIFIED.)
CURVE()
GEOMETRIC_REPRESENTATION_ITEM()
RATIONAL_B_SPLINE_CURVE((1.26515913542554,1.36301953511843,1.36301953511843))
REPRESENTATION_ITEM('')
);
#279=(
BOUNDED_CURVE()
B_SPLINE_CURVE(2,(#191672,#191673,#191674),.UNSPECIFIED.,.F.,.F.)
B_SPLINE_CURVE_WITH_KNOTS((3,3),(-1.04401683911548,-0.501958540031084),
 .UNSPECIFIED.)
CURVE()
GEOMETRIC_REPRESENTATION_ITEM()
RATIONAL_B_SPLINE_CURVE((1.36301953511843,1.36301953511843,1.26515913542555))
REPRESENTATION_ITEM('')
);
#280=(
BOUNDED_CURVE()
B_SPLINE_CURVE(3,(#196622,#196623,#196624,#196625),.UNSPECIFIED.,.F.,.F.)
B_SPLINE_CURVE_WITH_KNOTS((4,4),(0.,1.),.UNSPECIFIED.)
CURVE()
GEOMETRIC_REPRESENTATION_ITEM()
RATIONAL_B_SPLINE_CURVE((1.,0.99999465200077,0.99999465200077,1.))
REPRESENTATION_ITEM('')
);
#281=(
BOUNDED_CURVE()
B_SPLINE_CURVE(3,(#198554,#198555,#198556,#198557),.UNSPECIFIED.,.F.,.F.)
B_SPLINE_CURVE_WITH_KNOTS((4,4),(0.,1.),.UNSPECIFIED.)
CURVE()
GEOMETRIC_REPRESENTATION_ITEM()
RATIONAL_B_SPLINE_CURVE((1.,0.999975392871622,0.999975392871622,1.))
REPRESENTATION_ITEM('')
);
#282=(
BOUNDED_CURVE()
B_SPLINE_CURVE(2,(#199463,#199464,#199465),.UNSPECIFIED.,.F.,.F.)
B_SPLINE_CURVE_WITH_KNOTS((3,3),(1.83251318936898,1.88838849290275),
 .UNSPECIFIED.)
CURVE()
GEOMETRIC_REPRESENTATION_ITEM()
RATIONAL_B_SPLINE_CURVE((1.0210352520228,1.01948527150204,1.01782121322851))
REPRESENTATION_ITEM('')
);
#283=(
BOUNDED_CURVE()
B_SPLINE_CURVE(3,(#202672,#202673,#202674,#202675),.UNSPECIFIED.,.F.,.F.)
B_SPLINE_CURVE_WITH_KNOTS((4,4),(0.,1.),.UNSPECIFIED.)
CURVE()
GEOMETRIC_REPRESENTATION_ITEM()
RATIONAL_B_SPLINE_CURVE((1.,0.999950233831979,0.999950233831979,1.))
REPRESENTATION_ITEM('')
);
#284=(
BOUNDED_CURVE()
B_SPLINE_CURVE(2,(#202874,#202875,#202876),.UNSPECIFIED.,.F.,.F.)
B_SPLINE_CURVE_WITH_KNOTS((3,3),(0.258374009629112,0.314252994430812),
 .UNSPECIFIED.)
CURVE()
GEOMETRIC_REPRESENTATION_ITEM()
RATIONAL_B_SPLINE_CURVE((1.01780198438066,1.01946342992694,1.02101086260943))
REPRESENTATION_ITEM('')
);
#285=(
BOUNDED_CURVE()
B_SPLINE_CURVE(3,(#204498,#204499,#204500,#204501),.UNSPECIFIED.,.F.,.F.)
B_SPLINE_CURVE_WITH_KNOTS((4,4),(2.23546644900558E-8,1.),.UNSPECIFIED.)
CURVE()
GEOMETRIC_REPRESENTATION_ITEM()
RATIONAL_B_SPLINE_CURVE((0.920333502417578,0.739444838137175,0.739437306037566,
0.920310906118751))
REPRESENTATION_ITEM('')
);
#286=(
BOUNDED_CURVE()
B_SPLINE_CURVE(2,(#206522,#206523,#206524),.UNSPECIFIED.,.F.,.F.)
B_SPLINE_CURVE_WITH_KNOTS((3,3),(1.29259901751537,1.31106753021298),
 .UNSPECIFIED.)
CURVE()
GEOMETRIC_REPRESENTATION_ITEM()
RATIONAL_B_SPLINE_CURVE((1.00761504825178,1.00750055077412,1.00738122687679))
REPRESENTATION_ITEM('')
);
#287=(
BOUNDED_CURVE()
B_SPLINE_CURVE(2,(#206938,#206939,#206940),.UNSPECIFIED.,.F.,.F.)
B_SPLINE_CURVE_WITH_KNOTS((3,3),(-1.31112865028128,-1.29265994261521),
 .UNSPECIFIED.)
CURVE()
GEOMETRIC_REPRESENTATION_ITEM()
RATIONAL_B_SPLINE_CURVE((1.00738370644014,1.0075030215545,1.00761751023148))
REPRESENTATION_ITEM('')
);
#288=(
BOUNDED_CURVE()
B_SPLINE_CURVE(3,(#208538,#208539,#208540,#208541,#208542,#208543,#208544,
#208545,#208546),.UNSPECIFIED.,.F.,.F.)
B_SPLINE_CURVE_WITH_KNOTS((4,1,1,1,1,1,4),(0.,0.123263236361637,0.340652780704508,
0.559386011346436,0.77899357693738,0.999563163548804,1.),.UNSPECIFIED.)
CURVE()
GEOMETRIC_REPRESENTATION_ITEM()
RATIONAL_B_SPLINE_CURVE((1.17698506300537,1.17698506300537,1.17698506300537,
1.17698506300537,1.17698506300537,1.17698506300537,1.17698506300537,1.17698506300537,
1.17698506300537))
REPRESENTATION_ITEM('')
);
#289=(
BOUNDED_CURVE()
B_SPLINE_CURVE(3,(#210200,#210201,#210202,#210203),.UNSPECIFIED.,.F.,.F.)
B_SPLINE_CURVE_WITH_KNOTS((4,4),(2.21731723186607E-8,0.0779180439260059),
 .UNSPECIFIED.)
CURVE()
GEOMETRIC_REPRESENTATION_ITEM()
RATIONAL_B_SPLINE_CURVE((0.920333506178196,0.906239547539051,0.893243675215364,
0.881345889207134))
REPRESENTATION_ITEM('')
);
#290=(
BOUNDED_CURVE()
B_SPLINE_CURVE(3,(#213820,#213821,#213822,#213823,#213824,#213825,#213826,
#213827,#213828,#213829),.UNSPECIFIED.,.F.,.F.)
B_SPLINE_CURVE_WITH_KNOTS((4,1,1,1,1,1,1,4),(8.10316778409396E-6,0.0338838605552509,
0.160734011597843,0.302564464117606,0.46206346766159,0.642209475894302,
0.847321328018665,1.),.UNSPECIFIED.)
CURVE()
GEOMETRIC_REPRESENTATION_ITEM()
RATIONAL_B_SPLINE_CURVE((1.18561679635086,1.18561679635086,1.18561679635086,
1.18561679635086,1.18561679635086,1.18561679635086,1.18561679635086,1.18561679635086,
1.18561679635086,1.18561679635086))
REPRESENTATION_ITEM('')
);
#291=(
BOUNDED_CURVE()
B_SPLINE_CURVE(3,(#218961,#218962,#218963,#218964,#218965,#218966,#218967,
#218968,#218969,#218970),.UNSPECIFIED.,.F.,.F.)
B_SPLINE_CURVE_WITH_KNOTS((4,1,1,1,1,1,1,4),(0.,0.0339151346436668,0.160761179432936,
0.302587040773281,0.462080881190981,0.642221057935604,0.847326270405087,
1.),.UNSPECIFIED.)
CURVE()
GEOMETRIC_REPRESENTATION_ITEM()
RATIONAL_B_SPLINE_CURVE((1.23785515024759,1.23785515024759,1.23785515024759,
1.23785515024759,1.23785515024759,1.23785515024759,1.23785515024759,1.23785515024759,
1.23785515024759,1.23785515024759))
REPRESENTATION_ITEM('')
);
#292=(
BOUNDED_CURVE()
B_SPLINE_CURVE(3,(#219485,#219486,#219487,#219488,#219489,#219490,#219491,
#219492,#219493,#219494,#219495,#219496,#219497,#219498,#219499,#219500),
 .UNSPECIFIED.,.F.,.F.)
B_SPLINE_CURVE_WITH_KNOTS((4,1,1,1,1,1,1,1,1,1,1,1,1,4),(9.39006620638716E-8,
0.080008719585417,0.157354301305244,0.233175053797667,0.30943723770927,
0.386891500278141,0.466157449334835,0.547520260308996,0.63051266105066,
0.714225255049488,0.797852066576693,0.881059657512508,0.963911916383926,
1.),.UNSPECIFIED.)
CURVE()
GEOMETRIC_REPRESENTATION_ITEM()
RATIONAL_B_SPLINE_CURVE((1.16662363835811,1.16662363835811,1.16662363835811,
1.16662363835811,1.16662363835811,1.16662363835811,1.16662363835811,1.16662363835811,
1.16662363835811,1.16662363835811,1.16662363835811,1.16662363835811,1.16662363835811,
1.16662363835811,1.16662363835811,1.16662363835811))
REPRESENTATION_ITEM('')
);
#293=(
BOUNDED_CURVE()
B_SPLINE_CURVE(3,(#222591,#222592,#222593,#222594,#222595,#222596,#222597,
#222598,#222599,#222600,#222601,#222602,#222603,#222604),.UNSPECIFIED.,
 .F.,.F.)
B_SPLINE_CURVE_WITH_KNOTS((4,1,1,1,1,1,1,1,1,1,1,4),(0.,0.137572868601569,
0.263117562133764,0.378317465870817,0.484759031341798,0.583344503833418,
0.674182524928913,0.757636022693781,0.834303682974664,0.904798855476626,
0.969143136491548,1.),.UNSPECIFIED.)
CURVE()
GEOMETRIC_REPRESENTATION_ITEM()
RATIONAL_B_SPLINE_CURVE((1.03087613993092,1.03087613993092,1.03087613993092,
1.03087613993092,1.03087613993092,1.03087613993092,1.03087613993092,1.03087613993092,
1.03087613993092,1.03087613993092,1.03087613993092,1.03087613993092,1.03087613993092,
1.03087613993092))
REPRESENTATION_ITEM('')
);
#294=(
BOUNDED_CURVE()
B_SPLINE_CURVE(2,(#224503,#224504,#224505),.UNSPECIFIED.,.F.,.F.)
B_SPLINE_CURVE_WITH_KNOTS((3,3),(1.64652156869494,1.70857608999113),
 .UNSPECIFIED.)
CURVE()
GEOMETRIC_REPRESENTATION_ITEM()
RATIONAL_B_SPLINE_CURVE((1.12272145481139,1.12397656200379,1.12515196069553))
REPRESENTATION_ITEM('')
);
#295=(
BOUNDED_CURVE()
B_SPLINE_CURVE(3,(#224659,#224660,#224661,#224662,#224663,#224664),
 .UNSPECIFIED.,.F.,.F.)
B_SPLINE_CURVE_WITH_KNOTS((4,1,1,4),(9.19528373952134E-8,0.287757885599463,
0.684726967482076,1.),.UNSPECIFIED.)
CURVE()
GEOMETRIC_REPRESENTATION_ITEM()
RATIONAL_B_SPLINE_CURVE((1.17158150172076,1.17158150172076,1.17158150172076,
1.17158150172076,1.17158150172076,1.17158150172076))
REPRESENTATION_ITEM('')
);
#296=(
BOUNDED_CURVE()
B_SPLINE_CURVE(2,(#226550,#226551,#226552),.UNSPECIFIED.,.F.,.F.)
B_SPLINE_CURVE_WITH_KNOTS((3,3),(0.495019376687515,0.77772853407191),
 .UNSPECIFIED.)
CURVE()
GEOMETRIC_REPRESENTATION_ITEM()
RATIONAL_B_SPLINE_CURVE((1.00084152458938,1.00086277332842,1.0006338180829))
REPRESENTATION_ITEM('')
);
#297=(
BOUNDED_CURVE()
B_SPLINE_CURVE(2,(#226688,#226689,#226690),.UNSPECIFIED.,.F.,.F.)
B_SPLINE_CURVE_WITH_KNOTS((3,3),(-0.568099485274466,-0.284581713164912),
 .UNSPECIFIED.)
CURVE()
GEOMETRIC_REPRESENTATION_ITEM()
RATIONAL_B_SPLINE_CURVE((1.00087243021765,1.00086583512503,1.00064853140127))
REPRESENTATION_ITEM('')
);
#298=(
BOUNDED_CURVE()
B_SPLINE_CURVE(2,(#227698,#227699,#227700),.UNSPECIFIED.,.F.,.F.)
B_SPLINE_CURVE_WITH_KNOTS((3,3),(-1.67119225455482,-1.60753914074259),
 .UNSPECIFIED.)
CURVE()
GEOMETRIC_REPRESENTATION_ITEM()
RATIONAL_B_SPLINE_CURVE((1.10597829448455,1.10500348505281,1.10394918772034))
REPRESENTATION_ITEM('')
);
#299=(
BOUNDED_CURVE()
B_SPLINE_CURVE(3,(#227728,#227729,#227730,#227731,#227732,#227733),
 .UNSPECIFIED.,.F.,.F.)
B_SPLINE_CURVE_WITH_KNOTS((4,1,1,4),(0.,0.248178663906444,0.68327556958742,
1.),.UNSPECIFIED.)
CURVE()
GEOMETRIC_REPRESENTATION_ITEM()
RATIONAL_B_SPLINE_CURVE((1.17158482990328,1.17158482990328,1.17158482990328,
1.17158482990328,1.17158482990328,1.17158482990328))
REPRESENTATION_ITEM('')
);
#300=(
BOUNDED_CURVE()
B_SPLINE_CURVE(3,(#229293,#229294,#229295,#229296,#229297,#229298,#229299,
#229300,#229301,#229302,#229303,#229304,#229305,#229306,#229307,#229308),
 .UNSPECIFIED.,.F.,.F.)
B_SPLINE_CURVE_WITH_KNOTS((4,1,1,1,1,1,1,1,1,1,1,1,1,4),(0.,0.0652195770677889,
0.144132039453918,0.222381136331327,0.300500632490316,0.38057108801301,
0.458670302972032,0.537092860050938,0.614733772331346,0.692927540488995,
0.773619678766033,0.851583542722405,0.929001881409716,1.),.UNSPECIFIED.)
CURVE()
GEOMETRIC_REPRESENTATION_ITEM()
RATIONAL_B_SPLINE_CURVE((1.1715738995301,1.1715738995301,1.1715738995301,
1.1715738995301,1.1715738995301,1.1715738995301,1.1715738995301,1.1715738995301,
1.1715738995301,1.1715738995301,1.1715738995301,1.1715738995301,1.1715738995301,
1.1715738995301,1.1715738995301,1.1715738995301))
REPRESENTATION_ITEM('')
);
#301=SHAPE_REPRESENTATION_RELATIONSHIP('SRR','None',#256398,#320);
#302=SHAPE_REPRESENTATION_RELATIONSHIP('SRR','None',#256399,#321);
#303=SHAPE_REPRESENTATION_RELATIONSHIP('SRR','None',#256400,#322);
#304=SHAPE_REPRESENTATION_RELATIONSHIP('SRR','None',#256403,#323);
#305=SHAPE_REPRESENTATION_RELATIONSHIP('SRR','None',#256410,#324);
#306=SHAPE_REPRESENTATION_RELATIONSHIP('SRR','None',#256411,#325);
#307=SHAPE_REPRESENTATION_RELATIONSHIP('SRR','None',#256412,#326);
#308=SHAPE_REPRESENTATION_RELATIONSHIP('SRR','None',#256413,#327);
#309=SHAPE_REPRESENTATION_RELATIONSHIP('SRR','None',#256416,#328);
#310=SHAPE_REPRESENTATION_RELATIONSHIP('SRR','None',#256417,#329);
#311=SHAPE_REPRESENTATION_RELATIONSHIP('SRR','None',#256419,#330);
#312=SHAPE_REPRESENTATION_RELATIONSHIP('SRR','None',#256420,#331);
#313=SHAPE_REPRESENTATION_RELATIONSHIP('SRR','None',#256421,#332);
#314=SHAPE_REPRESENTATION_RELATIONSHIP('SRR','None',#256422,#333);
#315=SHAPE_REPRESENTATION_RELATIONSHIP('SRR','None',#256424,#334);
#316=SHAPE_REPRESENTATION_RELATIONSHIP('SRR','None',#256427,#335);
#317=SHAPE_REPRESENTATION_RELATIONSHIP('SRR','None',#256428,#336);
#318=SHAPE_REPRESENTATION_RELATIONSHIP('SRR','None',#256429,#337);
#319=SHAPE_REPRESENTATION_RELATIONSHIP('SRR','None',#256430,#338);
#320=ADVANCED_BREP_SHAPE_REPRESENTATION('',(#365),#256246);
#321=ADVANCED_BREP_SHAPE_REPRESENTATION('',(#366),#256247);
#322=ADVANCED_BREP_SHAPE_REPRESENTATION('',(#367),#256248);
#323=ADVANCED_BREP_SHAPE_REPRESENTATION('',(#368),#256251);
#324=ADVANCED_BREP_SHAPE_REPRESENTATION('',(#369),#256258);
#325=ADVANCED_BREP_SHAPE_REPRESENTATION('',(#370),#256259);
#326=ADVANCED_BREP_SHAPE_REPRESENTATION('',(#371),#256260);
#327=ADVANCED_BREP_SHAPE_REPRESENTATION('',(#372,#373,#374,#375),#256261);
#328=ADVANCED_BREP_SHAPE_REPRESENTATION('',(#376),#256264);
#329=ADVANCED_BREP_SHAPE_REPRESENTATION('',(#377),#256265);
#330=ADVANCED_BREP_SHAPE_REPRESENTATION('',(#378,#379,#380),#256267);
#331=ADVANCED_BREP_SHAPE_REPRESENTATION('',(#381),#256268);
#332=ADVANCED_BREP_SHAPE_REPRESENTATION('',(#382),#256269);
#333=ADVANCED_BREP_SHAPE_REPRESENTATION('',(#383),#256270);
#334=ADVANCED_BREP_SHAPE_REPRESENTATION('',(#384),#256272);
#335=ADVANCED_BREP_SHAPE_REPRESENTATION('',(#385),#256275);
#336=ADVANCED_BREP_SHAPE_REPRESENTATION('',(#386),#256276);
#337=ADVANCED_BREP_SHAPE_REPRESENTATION('',(#387),#256277);
#338=ADVANCED_BREP_SHAPE_REPRESENTATION('',(#388),#256278);
#339=STYLED_ITEM('',(#256576),#365);
#340=STYLED_ITEM('',(#256576),#366);
#341=STYLED_ITEM('',(#256577),#367);
#342=STYLED_ITEM('',(#256575),#368);
#343=STYLED_ITEM('',(#256578),#369);
#344=STYLED_ITEM('',(#256575),#370);
#345=STYLED_ITEM('',(#256575),#371);
#346=STYLED_ITEM('',(#256575),#372);
#347=STYLED_ITEM('',(#256575),#373);
#348=STYLED_ITEM('',(#256575),#374);
#349=STYLED_ITEM('',(#256575),#375);
#350=STYLED_ITEM('',(#256575),#376);
#351=STYLED_ITEM('',(#256575),#377);
#352=STYLED_ITEM('',(#256580),#73033);
#353=STYLED_ITEM('',(#256575),#378);
#354=STYLED_ITEM('',(#256580),#73361);
#355=STYLED_ITEM('',(#256575),#379);
#356=STYLED_ITEM('',(#256575),#380);
#357=STYLED_ITEM('',(#256575),#381);
#358=STYLED_ITEM('',(#256581),#382);
#359=STYLED_ITEM('',(#256575),#383);
#360=STYLED_ITEM('',(#256582),#384);
#361=STYLED_ITEM('',(#256575),#385);
#362=STYLED_ITEM('',(#256575),#386);
#363=STYLED_ITEM('',(#256583),#387);
#364=STYLED_ITEM('',(#256575),#388);
#365=MANIFOLD_SOLID_BREP('bottom',#73882);
#366=MANIFOLD_SOLID_BREP('Top',#73883);
#367=MANIFOLD_SOLID_BREP('Body1',#73884);
#368=MANIFOLD_SOLID_BREP('molded strap loop',#73885);
#369=MANIFOLD_SOLID_BREP('Body1',#73886);
#370=MANIFOLD_SOLID_BREP('Body1',#73887);
#371=MANIFOLD_SOLID_BREP('Body1',#73888);
#372=MANIFOLD_SOLID_BREP('Body1',#73889);
#373=MANIFOLD_SOLID_BREP('Body5',#73890);
#374=MANIFOLD_SOLID_BREP('Body6',#73891);
#375=MANIFOLD_SOLID_BREP('Body8',#73892);
#376=MANIFOLD_SOLID_BREP('wide',#73893);
#377=MANIFOLD_SOLID_BREP('Body1',#73894);
#378=MANIFOLD_SOLID_BREP('Body2',#73895);
#379=MANIFOLD_SOLID_BREP('Body3',#73896);
#380=MANIFOLD_SOLID_BREP('Body8',#73897);
#381=MANIFOLD_SOLID_BREP('sleeve (2) (3)',#73898);
#382=MANIFOLD_SOLID_BREP('Body1',#73899);
#383=MANIFOLD_SOLID_BREP('Body1',#73900);
#384=MANIFOLD_SOLID_BREP('hose',#73901);
#385=MANIFOLD_SOLID_BREP('20 mm hose adapter (1)',#73902);
#386=MANIFOLD_SOLID_BREP('Body1',#73903);
#387=MANIFOLD_SOLID_BREP('Body1',#73904);
#388=MANIFOLD_SOLID_BREP('Body1',#73905);
#389=SPHERICAL_SURFACE('',#74240,1.);
#390=SPHERICAL_SURFACE('',#74249,1.);
#391=SPHERICAL_SURFACE('',#74252,1.);
#392=SPHERICAL_SURFACE('',#74255,1.);
#393=SPHERICAL_SURFACE('',#74258,1.);
#394=SPHERICAL_SURFACE('',#74261,1.);
#395=SPHERICAL_SURFACE('',#74270,1.);
#396=SPHERICAL_SURFACE('',#74274,1.);
#397=SPHERICAL_SURFACE('',#74277,1.);
#398=SPHERICAL_SURFACE('',#74282,1.);
#399=SPHERICAL_SURFACE('',#74296,1.);
#400=SPHERICAL_SURFACE('',#74302,1.);
#401=SPHERICAL_SURFACE('',#74529,8.5);
#402=SPHERICAL_SURFACE('',#74544,8.5);
#403=SPHERICAL_SURFACE('',#74549,8.5);
#404=SPHERICAL_SURFACE('',#74551,8.5);
#405=SPHERICAL_SURFACE('',#74638,2.);
#406=SPHERICAL_SURFACE('',#74642,2.);
#407=SPHERICAL_SURFACE('',#74745,2.);
#408=SPHERICAL_SURFACE('',#74755,2.);
#409=SPHERICAL_SURFACE('',#74859,2.);
#410=SPHERICAL_SURFACE('',#74866,2.);
#411=SPHERICAL_SURFACE('',#74900,2.);
#412=SPHERICAL_SURFACE('',#74907,2.);
#413=SPHERICAL_SURFACE('',#74997,1.5);
#414=SPHERICAL_SURFACE('',#75000,1.5);
#415=SPHERICAL_SURFACE('',#75025,1.5);
#416=SPHERICAL_SURFACE('',#75043,1.5);
#417=SPHERICAL_SURFACE('',#78311,7.2031775791209);
#418=SPHERICAL_SURFACE('',#78336,7.20317757912094);
#419=SPHERICAL_SURFACE('',#78376,0.5);
#420=SPHERICAL_SURFACE('',#78387,0.5);
#421=SPHERICAL_SURFACE('',#78389,0.5);
#422=SPHERICAL_SURFACE('',#78397,0.5);
#423=SPHERICAL_SURFACE('',#78412,0.5);
#424=SPHERICAL_SURFACE('',#78423,0.5);
#425=SPHERICAL_SURFACE('',#78425,0.5);
#426=SPHERICAL_SURFACE('',#78428,0.5);
#427=SPHERICAL_SURFACE('',#78443,0.5);
#428=SPHERICAL_SURFACE('',#78448,0.5);
#429=SPHERICAL_SURFACE('',#78461,0.5);
#430=SPHERICAL_SURFACE('',#78467,0.5);
#431=SPHERICAL_SURFACE('',#78617,3.04499999999999);
#432=SPHERICAL_SURFACE('',#79529,0.500000000011232);
#433=SPHERICAL_SURFACE('',#79533,0.499999999997093);
#434=SPHERICAL_SURFACE('',#79540,0.500000000003246);
#435=SPHERICAL_SURFACE('',#79543,0.500000000001571);
#436=SPHERICAL_SURFACE('',#79549,0.499999999997562);
#437=SPHERICAL_SURFACE('',#79577,0.499999999968437);
#438=SPHERICAL_SURFACE('',#79584,0.49999999999993);
#439=SPHERICAL_SURFACE('',#79585,0.499999999990065);
#440=SPHERICAL_SURFACE('',#79592,0.500000000024612);
#441=SPHERICAL_SURFACE('',#79672,0.499999999985431);
#442=SPHERICAL_SURFACE('',#79681,0.499999999999755);
#443=SPHERICAL_SURFACE('',#79685,0.499999999989415);
#444=SPHERICAL_SURFACE('',#79690,0.499999999999449);
#445=SPHERICAL_SURFACE('',#79693,0.500000000028029);
#446=SPHERICAL_SURFACE('',#80270,0.499999999999995);
#447=SPHERICAL_SURFACE('',#80271,0.499999999985778);
#448=SPHERICAL_SURFACE('',#80282,0.499999999997702);
#449=SPHERICAL_SURFACE('',#80293,0.499999999986238);
#450=SPHERICAL_SURFACE('',#80307,0.499999999980507);
#451=SPHERICAL_SURFACE('',#80341,0.500000000000566);
#452=SPHERICAL_SURFACE('',#80342,0.499999999999648);
#453=SPHERICAL_SURFACE('',#80344,0.499999999994993);
#454=SPHERICAL_SURFACE('',#80461,0.499999999998139);
#455=SPHERICAL_SURFACE('',#80815,0.500000000007259);
#456=SPHERICAL_SURFACE('',#81474,2.54);
#457=SPHERICAL_SURFACE('',#81481,2.54);
#458=SPHERICAL_SURFACE('',#81514,2.54);
#459=SPHERICAL_SURFACE('',#81532,2.54);
#460=SPHERICAL_SURFACE('',#81545,0.3048);
#461=SPHERICAL_SURFACE('',#81551,0.3048);
#462=SPHERICAL_SURFACE('',#81570,0.3048);
#463=(
BOUNDED_SURFACE()
B_SPLINE_SURFACE(3,2,((#102438,#102439,#102440),(#102441,#102442,#102443),
(#102444,#102445,#102446),(#102447,#102448,#102449),(#102450,#102451,#102452),
(#102453,#102454,#102455)),.UNSPECIFIED.,.F.,.F.,.F.)
B_SPLINE_SURFACE_WITH_KNOTS((4,2,4),(3,3),(-1.50457755258121E-5,0.230791255966689,
0.461597557708898),(0.,1.00001504577553),.UNSPECIFIED.)
GEOMETRIC_REPRESENTATION_ITEM()
RATIONAL_B_SPLINE_SURFACE(((1.,0.730811960977589,1.00000810028562),(1.,
0.730812298859668,1.00000810027545),(1.,0.730604093419736,1.00000810654068),
(1.,0.729782413285562,1.00000813126631),(1.,0.729168950224482,1.00000814972636),
(1.,0.728366726129508,1.00000817386653)))
REPRESENTATION_ITEM('')
SURFACE()
);
#464=(
BOUNDED_SURFACE()
B_SPLINE_SURFACE(3,2,((#102480,#102481,#102482),(#102483,#102484,#102485),
(#102486,#102487,#102488),(#102489,#102490,#102491),(#102492,#102493,#102494),
(#102495,#102496,#102497),(#102498,#102499,#102500),(#102501,#102502,#102503),
(#102504,#102505,#102506),(#102507,#102508,#102509)),.UNSPECIFIED.,.F.,
 .F.,.F.)
B_SPLINE_SURFACE_WITH_KNOTS((4,2,2,2,4),(3,3),(4.90351861573206,5.24843528859394,
5.59335196145582,5.9382686343177,6.28318530717959),(0.,1.),
 .UNSPECIFIED.)
GEOMETRIC_REPRESENTATION_ITEM()
RATIONAL_B_SPLINE_SURFACE(((1.,0.704100791083085,1.),(1.,0.702310498946652,
1.),(1.,0.700574535163478,1.),(1.,0.697416763591127,1.),(1.,0.695996145802689,
1.),(1.,0.693644595630379,1.),(1.,0.692714363052768,1.),(1.,0.691460071435484,
1.),(1.,0.691135157154419,1.),(1.,0.691136406812905,1.)))
REPRESENTATION_ITEM('')
SURFACE()
);
#465=(
BOUNDED_SURFACE()
B_SPLINE_SURFACE(3,2,((#102558,#102559,#102560),(#102561,#102562,#102563),
(#102564,#102565,#102566),(#102567,#102568,#102569),(#102570,#102571,#102572),
(#102573,#102574,#102575),(#102576,#102577,#102578),(#102579,#102580,#102581),
(#102582,#102583,#102584),(#102585,#102586,#102587)),.UNSPECIFIED.,.F.,
 .F.,.F.)
B_SPLINE_SURFACE_WITH_KNOTS((4,2,2,2,4),(3,3),(4.90351861573206,5.24843528859394,
5.59335196145582,5.9382686343177,6.28318530717959),(0.,1.),
 .UNSPECIFIED.)
GEOMETRIC_REPRESENTATION_ITEM()
RATIONAL_B_SPLINE_SURFACE(((1.,0.704100791083085,1.),(1.,0.702310498946652,
1.),(1.,0.700574535163478,1.),(1.,0.697416763591127,1.),(1.,0.695996145802689,
1.),(1.,0.693644595630379,1.),(1.,0.692714363052768,1.),(1.,0.691460071435484,
1.),(1.,0.691135157154419,1.),(1.,0.691136406812905,1.)))
REPRESENTATION_ITEM('')
SURFACE()
);
#466=(
BOUNDED_SURFACE()
B_SPLINE_SURFACE(3,2,((#102614,#102615,#102616),(#102617,#102618,#102619),
(#102620,#102621,#102622),(#102623,#102624,#102625),(#102626,#102627,#102628),
(#102629,#102630,#102631)),.UNSPECIFIED.,.F.,.F.,.F.)
B_SPLINE_SURFACE_WITH_KNOTS((4,2,4),(3,3),(-1.5045775525584E-5,0.230791255966689,
0.461597557708898),(-1.50457755269057E-5,1.),.UNSPECIFIED.)
GEOMETRIC_REPRESENTATION_ITEM()
RATIONAL_B_SPLINE_SURFACE(((1.00000810028562,0.730811960977589,1.),(1.00000810027545,
0.730812298859667,1.),(1.00000810654068,0.730604093419736,1.),(1.00000813126631,
0.729782413285562,1.),(1.00000814972636,0.729168950224481,1.),(1.00000817386653,
0.728366726129508,1.)))
REPRESENTATION_ITEM('')
SURFACE()
);
#467=(
BOUNDED_SURFACE()
B_SPLINE_SURFACE(3,2,((#102656,#102657,#102658),(#102659,#102660,#102661),
(#102662,#102663,#102664),(#102665,#102666,#102667)),.UNSPECIFIED.,.F.,
 .F.,.F.)
B_SPLINE_SURFACE_WITH_KNOTS((4,4),(3,3),(5.89410704993905,6.28318530717959),
(0.,1.),.UNSPECIFIED.)
GEOMETRIC_REPRESENTATION_ITEM()
RATIONAL_B_SPLINE_SURFACE(((1.,0.724452711435715,1.),(1.,0.725365115957854,
1.),(1.,0.725836944871304,1.),(1.,0.725835792172979,1.)))
REPRESENTATION_ITEM('')
SURFACE()
);
#468=(
BOUNDED_SURFACE()
B_SPLINE_SURFACE(3,2,((#102676,#102677,#102678),(#102679,#102680,#102681),
(#102682,#102683,#102684),(#102685,#102686,#102687)),.UNSPECIFIED.,.F.,
 .F.,.F.)
B_SPLINE_SURFACE_WITH_KNOTS((4,4),(3,3),(5.89410704993905,6.28318530717959),
(0.,1.),.UNSPECIFIED.)
GEOMETRIC_REPRESENTATION_ITEM()
RATIONAL_B_SPLINE_SURFACE(((1.,0.724452711435715,1.),(1.,0.725365115957854,
1.),(1.,0.725836944871304,1.),(1.,0.725835792172979,1.)))
REPRESENTATION_ITEM('')
SURFACE()
);
#469=(
BOUNDED_SURFACE()
B_SPLINE_SURFACE(3,2,((#102722,#102723,#102724),(#102725,#102726,#102727),
(#102728,#102729,#102730),(#102731,#102732,#102733)),.UNSPECIFIED.,.F.,
 .F.,.F.)
B_SPLINE_SURFACE_WITH_KNOTS((4,4),(3,3),(6.21786985677021,6.28318530717959),
(0.,1.),.UNSPECIFIED.)
GEOMETRIC_REPRESENTATION_ITEM()
RATIONAL_B_SPLINE_SURFACE(((1.,0.691420658757825,1.),(1.,0.691398066442896,
1.),(1.,0.691386757861856,1.),(1.,0.691386758782659,1.)))
REPRESENTATION_ITEM('')
SURFACE()
);
#470=(
BOUNDED_SURFACE()
B_SPLINE_SURFACE(3,2,((#102739,#102740,#102741),(#102742,#102743,#102744),
(#102745,#102746,#102747),(#102748,#102749,#102750)),.UNSPECIFIED.,.F.,
 .F.,.F.)
B_SPLINE_SURFACE_WITH_KNOTS((4,4),(3,3),(6.21786985677021,6.28318530717959),
(0.,1.),.UNSPECIFIED.)
GEOMETRIC_REPRESENTATION_ITEM()
RATIONAL_B_SPLINE_SURFACE(((1.,0.691420658757825,1.),(1.,0.691398066442896,
1.),(1.,0.691386757861856,1.),(1.,0.691386758782659,1.)))
REPRESENTATION_ITEM('')
SURFACE()
);
#471=(
BOUNDED_SURFACE()
B_SPLINE_SURFACE(2,2,((#102756,#102757,#102758,#102759,#102760),(#102761,
#102762,#102763,#102764,#102765),(#102766,#102767,#102768,#102769,#102770)),
 .UNSPECIFIED.,.F.,.F.,.F.)
B_SPLINE_SURFACE_WITH_KNOTS((3,3),(3,2,3),(1.5707963267919,2.57298235332408),
(2.5505209754581E-13,1.15377806469098,2.30755612938148),.UNSPECIFIED.)
GEOMETRIC_REPRESENTATION_ITEM()
RATIONAL_B_SPLINE_SURFACE(((1.,0.838163484216951,1.,0.838163484216951,1.),
(0.877058019306686,0.73511800532251,0.877058019306686,0.73511800532251,
0.877058019306686),(1.,0.838163484216951,1.,0.838163484216951,1.)))
REPRESENTATION_ITEM('')
SURFACE()
);
#472=(
BOUNDED_SURFACE()
B_SPLINE_SURFACE(2,2,((#102776,#102777,#102778,#102779,#102780),(#102781,
#102782,#102783,#102784,#102785),(#102786,#102787,#102788,#102789,#102790)),
 .UNSPECIFIED.,.F.,.F.,.F.)
B_SPLINE_SURFACE_WITH_KNOTS((3,3),(3,2,3),(1.5707963267918,2.57298235332391),
(0.834036524207602,1.98781458889909,3.14159265359021),.UNSPECIFIED.)
GEOMETRIC_REPRESENTATION_ITEM()
RATIONAL_B_SPLINE_SURFACE(((1.,0.838163484216764,1.,0.838163484216764,1.),
(0.877058019306696,0.735118005322354,0.877058019306696,0.735118005322354,
0.877058019306696),(1.,0.838163484216764,1.,0.838163484216764,1.)))
REPRESENTATION_ITEM('')
SURFACE()
);
#473=(
BOUNDED_SURFACE()
B_SPLINE_SURFACE(3,2,((#102796,#102797,#102798),(#102799,#102800,#102801),
(#102802,#102803,#102804),(#102805,#102806,#102807)),.UNSPECIFIED.,.F.,
 .F.,.F.)
B_SPLINE_SURFACE_WITH_KNOTS((4,4),(3,3),(-8.88178419700125E-16,0.483004660960313),
(0.,1.),.UNSPECIFIED.)
GEOMETRIC_REPRESENTATION_ITEM()
RATIONAL_B_SPLINE_SURFACE(((1.,0.725835792172979,1.),(1.,0.725838513314982,
1.),(1.,0.725106951346256,1.),(1.,0.723717809759276,1.)))
REPRESENTATION_ITEM('')
SURFACE()
);
#474=(
BOUNDED_SURFACE()
B_SPLINE_SURFACE(3,2,((#102816,#102817,#102818),(#102819,#102820,#102821),
(#102822,#102823,#102824),(#102825,#102826,#102827)),.UNSPECIFIED.,.F.,
 .F.,.F.)
B_SPLINE_SURFACE_WITH_KNOTS((4,4),(3,3),(-8.88178419700125E-16,0.483004660960313),
(0.,1.),.UNSPECIFIED.)
GEOMETRIC_REPRESENTATION_ITEM()
RATIONAL_B_SPLINE_SURFACE(((1.,0.725835792172979,1.),(1.,0.725838513314982,
1.),(1.,0.725106951346256,1.),(1.,0.723717809759276,1.)))
REPRESENTATION_ITEM('')
SURFACE()
);
#475=(
BOUNDED_SURFACE()
B_SPLINE_SURFACE(2,2,((#102836,#102837,#102838,#102839,#102840),(#102841,
#102842,#102843,#102844,#102845),(#102846,#102847,#102848,#102849,#102850)),
 .UNSPECIFIED.,.F.,.F.,.F.)
B_SPLINE_SURFACE_WITH_KNOTS((3,3),(3,2,3),(1.57079632679484,2.57298235332565),
(-2.30755612936816,-1.15377806468389,2.0309338915932E-13),.UNSPECIFIED.)
GEOMETRIC_REPRESENTATION_ITEM()
RATIONAL_B_SPLINE_SURFACE(((1.,0.838163484218705,1.,0.838163484218705,1.),
(0.877058019307006,0.735118005324317,0.877058019307006,0.735118005324317,
0.877058019307006),(1.,0.838163484218705,1.,0.838163484218705,1.)))
REPRESENTATION_ITEM('')
SURFACE()
);
#476=(
BOUNDED_SURFACE()
B_SPLINE_SURFACE(2,2,((#102856,#102857,#102858,#102859,#102860),(#102861,
#102862,#102863,#102864,#102865),(#102866,#102867,#102868,#102869,#102870)),
 .UNSPECIFIED.,.F.,.F.,.F.)
B_SPLINE_SURFACE_WITH_KNOTS((3,3),(3,2,3),(1.5707963267948,2.57298235332583),
(-3.14159265358955,-1.98781458890568,-0.834036524222019),.UNSPECIFIED.)
GEOMETRIC_REPRESENTATION_ITEM()
RATIONAL_B_SPLINE_SURFACE(((1.,0.838163484218818,1.,0.838163484218818,1.),
(0.877058019306959,0.735118005324376,0.877058019306959,0.735118005324376,
0.877058019306959),(1.,0.838163484218818,1.,0.838163484218818,1.)))
REPRESENTATION_ITEM('')
SURFACE()
);
#477=(
BOUNDED_SURFACE()
B_SPLINE_SURFACE(3,2,((#102961,#102962,#102963),(#102964,#102965,#102966),
(#102967,#102968,#102969),(#102970,#102971,#102972)),.UNSPECIFIED.,.F.,
 .F.,.F.)
B_SPLINE_SURFACE_WITH_KNOTS((4,4),(3,3),(0.,0.0137740546662475),(0.289530421542148,
1.),.UNSPECIFIED.)
GEOMETRIC_REPRESENTATION_ITEM()
RATIONAL_B_SPLINE_SURFACE(((0.903749487273964,0.833781693451469,1.),(0.903749487273964,
0.833781693451469,1.),(0.90374948773015,0.833781694239273,1.),(0.90374948773015,
0.833781694239273,1.)))
REPRESENTATION_ITEM('')
SURFACE()
);
#478=(
BOUNDED_SURFACE()
B_SPLINE_SURFACE(3,2,((#102991,#102992,#102993),(#102994,#102995,#102996),
(#102997,#102998,#102999),(#103000,#103001,#103002)),.UNSPECIFIED.,.F.,
 .F.,.F.)
B_SPLINE_SURFACE_WITH_KNOTS((4,4),(3,3),(0.,0.0137740546662475),(0.,0.710469578457856),
 .UNSPECIFIED.)
GEOMETRIC_REPRESENTATION_ITEM()
RATIONAL_B_SPLINE_SURFACE(((1.,0.833781693451468,0.903749487273965),(1.,
0.833781693451468,0.903749487273965),(1.,0.833781694239272,0.903749487730151),
(1.,0.833781694239272,0.903749487730151)))
REPRESENTATION_ITEM('')
SURFACE()
);
#479=(
BOUNDED_SURFACE()
B_SPLINE_SURFACE(3,2,((#103118,#103119,#103120),(#103121,#103122,#103123),
(#103124,#103125,#103126),(#103127,#103128,#103129)),.UNSPECIFIED.,.F.,
 .F.,.F.)
B_SPLINE_SURFACE_WITH_KNOTS((4,4),(3,3),(-6.66307287122692E-15,0.0137740546668479),
(0.289530421527284,1.),.UNSPECIFIED.)
GEOMETRIC_REPRESENTATION_ITEM()
RATIONAL_B_SPLINE_SURFACE(((0.903749487733026,0.833781694235706,1.),(0.903749487733026,
0.833781694235706,1.),(0.903749487276874,0.833781693447961,1.),(0.903749487276874,
0.833781693447961,1.)))
REPRESENTATION_ITEM('')
SURFACE()
);
#480=(
BOUNDED_SURFACE()
B_SPLINE_SURFACE(3,2,((#103140,#103141,#103142),(#103143,#103144,#103145),
(#103146,#103147,#103148),(#103149,#103150,#103151)),.UNSPECIFIED.,.F.,
 .F.,.F.)
B_SPLINE_SURFACE_WITH_KNOTS((4,4),(3,3),(-6.66307287122692E-15,0.0137740546668479),
(0.,0.710469578472715),.UNSPECIFIED.)
GEOMETRIC_REPRESENTATION_ITEM()
RATIONAL_B_SPLINE_SURFACE(((1.,0.833781694235706,0.903749487733026),(1.,
0.833781694235706,0.903749487733026),(1.,0.833781693447961,0.903749487276874),
(1.,0.833781693447961,0.903749487276874)))
REPRESENTATION_ITEM('')
SURFACE()
);
#481=(
BOUNDED_SURFACE()
B_SPLINE_SURFACE(3,2,((#103366,#103367,#103368),(#103369,#103370,#103371),
(#103372,#103373,#103374),(#103375,#103376,#103377),(#103378,#103379,#103380),
(#103381,#103382,#103383),(#103384,#103385,#103386),(#103387,#103388,#103389),
(#103390,#103391,#103392),(#103393,#103394,#103395),(#103396,#103397,#103398),
(#103399,#103400,#103401),(#103402,#103403,#103404),(#103405,#103406,#103407),
(#103408,#103409,#103410),(#103411,#103412,#103413)),.UNSPECIFIED.,.F.,
 .F.,.F.)
B_SPLINE_SURFACE_WITH_KNOTS((4,2,2,2,2,2,2,4),(3,3),(-4.33680868994202E-19,
0.00158243865080545,0.00237365797620817,0.00316487730161089,0.00395609662701362,
0.00474731595241634,0.00553853527781906,0.00632975460322179),(0.,1.),
 .UNSPECIFIED.)
GEOMETRIC_REPRESENTATION_ITEM()
RATIONAL_B_SPLINE_SURFACE(((1.,0.746684406395951,1.),(1.,0.745099930788107,
1.),(1.,0.742922606920622,1.),(1.,0.738730288472686,1.),(1.,0.737196614319084,
1.),(1.,0.733912694423886,1.),(1.,0.732155004894546,1.),(1.,0.728398480233619,
1.),(1.,0.726408370598435,1.),(1.,0.722318574189953,1.),(1.,0.72020352979035,
1.),(1.,0.71582788620106,1.),(1.,0.713561533687208,1.),(1.,0.709036560124988,
1.),(1.,0.706758708544775,1.),(1.,0.704465068850414,1.)))
REPRESENTATION_ITEM('')
SURFACE()
);
#482=(
BOUNDED_SURFACE()
B_SPLINE_SURFACE(3,2,((#103683,#103684,#103685),(#103686,#103687,#103688),
(#103689,#103690,#103691),(#103692,#103693,#103694),(#103695,#103696,#103697),
(#103698,#103699,#103700),(#103701,#103702,#103703),(#103704,#103705,#103706),
(#103707,#103708,#103709),(#103710,#103711,#103712),(#103713,#103714,#103715),
(#103716,#103717,#103718),(#103719,#103720,#103721),(#103722,#103723,#103724),
(#103725,#103726,#103727),(#103728,#103729,#103730)),.UNSPECIFIED.,.F.,
 .F.,.F.)
B_SPLINE_SURFACE_WITH_KNOTS((4,2,2,2,2,2,2,4),(3,3),(-4.33680868994202E-19,
0.00158243865080545,0.00237365797620817,0.00316487730161089,0.00395609662701362,
0.00474731595241634,0.00553853527781906,0.00632975460322179),(0.,1.),
 .UNSPECIFIED.)
GEOMETRIC_REPRESENTATION_ITEM()
RATIONAL_B_SPLINE_SURFACE(((1.,0.746684406395951,1.),(1.,0.745099930788107,
1.),(1.,0.742922606920622,1.),(1.,0.738730288472686,1.),(1.,0.737196614319084,
1.),(1.,0.733912694423886,1.),(1.,0.732155004894546,1.),(1.,0.728398480233619,
1.),(1.,0.726408370598435,1.),(1.,0.722318574189953,1.),(1.,0.72020352979035,
1.),(1.,0.71582788620106,1.),(1.,0.713561533687208,1.),(1.,0.709036560124988,
1.),(1.,0.706758708544775,1.),(1.,0.704465068850414,1.)))
REPRESENTATION_ITEM('')
SURFACE()
);
#483=(
BOUNDED_SURFACE()
B_SPLINE_SURFACE(3,2,((#103801,#103802,#103803),(#103804,#103805,#103806),
(#103807,#103808,#103809),(#103810,#103811,#103812)),.UNSPECIFIED.,.F.,
 .F.,.F.)
B_SPLINE_SURFACE_WITH_KNOTS((4,4),(3,3),(0.0122099181911325,0.0259915450335461),
(0.,1.),.UNSPECIFIED.)
GEOMETRIC_REPRESENTATION_ITEM()
RATIONAL_B_SPLINE_SURFACE(((1.,0.87705801930703,1.),(1.,0.87705801930703,
1.),(1.,0.877058019307029,1.),(1.,0.877058019307029,1.)))
REPRESENTATION_ITEM('')
SURFACE()
);
#484=(
BOUNDED_SURFACE()
B_SPLINE_SURFACE(2,2,((#103814,#103815,#103816),(#103817,#103818,#103819),
(#103820,#103821,#103822)),.UNSPECIFIED.,.F.,.F.,.F.)
B_SPLINE_SURFACE_WITH_KNOTS((3,3),(3,3),(1.570796326795,2.57298235332603),
(-0.832654477359387,-6.90684727457153E-13),.UNSPECIFIED.)
GEOMETRIC_REPRESENTATION_ITEM()
RATIONAL_B_SPLINE_SURFACE(((1.,0.914580385363827,1.),(0.877058019306958,
0.802140061284193,0.877058019306958),(1.,0.914580385363827,1.)))
REPRESENTATION_ITEM('')
SURFACE()
);
#485=(
BOUNDED_SURFACE()
B_SPLINE_SURFACE(2,2,((#103829,#103830,#103831),(#103832,#103833,#103834),
(#103835,#103836,#103837)),.UNSPECIFIED.,.F.,.F.,.F.)
B_SPLINE_SURFACE_WITH_KNOTS((3,3),(3,3),(1.57079632679468,2.57298235332551),
(-3.14159265358981,-2.3089381762243),.UNSPECIFIED.)
GEOMETRIC_REPRESENTATION_ITEM()
RATIONAL_B_SPLINE_SURFACE(((1.,0.91458038536245,1.),(0.877058019306989,
0.802140061283013,0.877058019306989),(1.,0.91458038536245,1.)))
REPRESENTATION_ITEM('')
SURFACE()
);
#486=(
BOUNDED_SURFACE()
B_SPLINE_SURFACE(3,2,((#103839,#103840,#103841),(#103842,#103843,#103844),
(#103845,#103846,#103847),(#103848,#103849,#103850)),.UNSPECIFIED.,.F.,
 .F.,.F.)
B_SPLINE_SURFACE_WITH_KNOTS((4,4),(3,3),(0.0122099181911325,0.0259915450335461),
(0.,1.),.UNSPECIFIED.)
GEOMETRIC_REPRESENTATION_ITEM()
RATIONAL_B_SPLINE_SURFACE(((1.,0.87705801930703,1.),(1.,0.87705801930703,
1.),(1.,0.877058019307028,1.),(1.,0.877058019307028,1.)))
REPRESENTATION_ITEM('')
SURFACE()
);
#487=(
BOUNDED_SURFACE()
B_SPLINE_SURFACE(3,2,((#103852,#103853,#103854),(#103855,#103856,#103857),
(#103858,#103859,#103860),(#103861,#103862,#103863),(#103864,#103865,#103866),
(#103867,#103868,#103869),(#103870,#103871,#103872),(#103873,#103874,#103875),
(#103876,#103877,#103878),(#103879,#103880,#103881)),.UNSPECIFIED.,.F.,
 .F.,.F.)
B_SPLINE_SURFACE_WITH_KNOTS((4,2,2,2,4),(3,3),(4.98860254404191,5.19149706958625,
5.39439159513059,5.59728612067494,5.80018064621928),(0.,1.),
 .UNSPECIFIED.)
GEOMETRIC_REPRESENTATION_ITEM()
RATIONAL_B_SPLINE_SURFACE(((1.,0.712263299134906,1.),(1.,0.713489230393055,
1.),(1.,0.71467640955324,1.),(1.,0.716926617563443,1.),(1.,0.717989521436024,
1.),(1.,0.719949352042825,1.),(1.,0.720846236970383,1.),(1.,0.72243927931653,
1.),(1.,0.723135537476774,1.),(1.,0.723717809759277,1.)))
REPRESENTATION_ITEM('')
SURFACE()
);
#488=(
BOUNDED_SURFACE()
B_SPLINE_SURFACE(3,2,((#103900,#103901,#103902),(#103903,#103904,#103905),
(#103906,#103907,#103908),(#103909,#103910,#103911),(#103912,#103913,#103914),
(#103915,#103916,#103917)),.UNSPECIFIED.,.F.,.F.,.F.)
B_SPLINE_SURFACE_WITH_KNOTS((4,2,4),(3,3),(2.65858799262948,3.00765384302835,
3.35671969342721),(0.,1.),.UNSPECIFIED.)
GEOMETRIC_REPRESENTATION_ITEM()
RATIONAL_B_SPLINE_SURFACE(((1.,0.72371780975928,1.),(1.,0.724721071784622,
1.),(1.,0.725382871781541,1.),(1.,0.725957514094196,1.),(1.,0.725870308306197,
1.),(1.,0.725409519742701,1.)))
REPRESENTATION_ITEM('')
SURFACE()
);
#489=(
BOUNDED_SURFACE()
B_SPLINE_SURFACE(3,2,((#103930,#103931,#103932),(#103933,#103934,#103935),
(#103936,#103937,#103938),(#103939,#103940,#103941),(#103942,#103943,#103944),
(#103945,#103946,#103947),(#103948,#103949,#103950),(#103951,#103952,#103953),
(#103954,#103955,#103956),(#103957,#103958,#103959)),.UNSPECIFIED.,.F.,
 .F.,.F.)
B_SPLINE_SURFACE_WITH_KNOTS((4,2,2,2,4),(3,3),(3.35671969342722,3.73851046730098,
4.12030124117474,4.5020920150485,4.88388278892226),(0.,1.),
 .UNSPECIFIED.)
GEOMETRIC_REPRESENTATION_ITEM()
RATIONAL_B_SPLINE_SURFACE(((1.,0.725409519742701,1.),(1.,0.724908756613427,
1.),(1.,0.723960081873025,1.),(1.,0.721303390115367,1.),(1.,0.719594245977284,
1.),(1.,0.715644992592537,1.),(1.,0.713405968976936,1.),(1.,0.708708453034959,
1.),(1.,0.706251701530424,1.),(1.,0.703860813670804,1.)))
REPRESENTATION_ITEM('')
SURFACE()
);
#490=(
BOUNDED_SURFACE()
B_SPLINE_SURFACE(3,2,((#103993,#103994,#103995),(#103996,#103997,#103998),
(#103999,#104000,#104001),(#104002,#104003,#104004),(#104005,#104006,#104007),
(#104008,#104009,#104010),(#104011,#104012,#104013),(#104014,#104015,#104016),
(#104017,#104018,#104019),(#104020,#104021,#104022)),.UNSPECIFIED.,.F.,
 .F.,.F.)
B_SPLINE_SURFACE_WITH_KNOTS((4,2,2,2,4),(3,3),(4.54089517184714,4.92268594572089,
5.30447671959465,5.68626749346841,6.06805826734217),(0.,1.),
 .UNSPECIFIED.)
GEOMETRIC_REPRESENTATION_ITEM()
RATIONAL_B_SPLINE_SURFACE(((1.,0.703860813670799,1.),(1.,0.706251701530401,
1.),(1.,0.708708453035001,1.),(1.,0.713405968976893,1.),(1.,0.715644992592847,
1.),(1.,0.719594245976972,1.),(1.,0.721303390115664,1.),(1.,0.723960081872728,
1.),(1.,0.724908756613647,1.),(1.,0.725409519742701,1.)))
REPRESENTATION_ITEM('')
SURFACE()
);
#491=(
BOUNDED_SURFACE()
B_SPLINE_SURFACE(3,2,((#104041,#104042,#104043),(#104044,#104045,#104046),
(#104047,#104048,#104049),(#104050,#104051,#104052)),.UNSPECIFIED.,.F.,
 .F.,.F.)
B_SPLINE_SURFACE_WITH_KNOTS((4,4),(3,3),(6.06805826734217,6.28318530717959),
(0.,1.),.UNSPECIFIED.)
GEOMETRIC_REPRESENTATION_ITEM()
RATIONAL_B_SPLINE_SURFACE(((1.,0.725409519742701,1.),(1.,0.725692795991905,
1.),(1.,0.725835900736422,1.),(1.,0.725835792172979,1.)))
REPRESENTATION_ITEM('')
SURFACE()
);
#492=(
BOUNDED_SURFACE()
B_SPLINE_SURFACE(3,2,((#104058,#104059,#104060),(#104061,#104062,#104063),
(#104064,#104065,#104066),(#104067,#104068,#104069),(#104070,#104071,#104072),
(#104073,#104074,#104075),(#104076,#104077,#104078),(#104079,#104080,#104081),
(#104082,#104083,#104084),(#104085,#104086,#104087)),.UNSPECIFIED.,.F.,
 .F.,.F.)
B_SPLINE_SURFACE_WITH_KNOTS((4,2,2,2,4),(3,3),(3.62459731455011,3.82749184009445,
4.03038636563879,4.23328089118313,4.43617541672747),(0.,1.),
 .UNSPECIFIED.)
GEOMETRIC_REPRESENTATION_ITEM()
RATIONAL_B_SPLINE_SURFACE(((1.,0.723717809759285,1.),(1.,0.723135537475705,
1.),(1.,0.722439279317945,1.),(1.,0.720846236968967,1.),(1.,0.719949352044958,
1.),(1.,0.717989521433896,1.),(1.,0.716926617563443,1.),(1.,0.71467640955324,
1.),(1.,0.713489230393055,1.),(1.,0.712263299134906,1.)))
REPRESENTATION_ITEM('')
SURFACE()
);
#493=(
BOUNDED_SURFACE()
B_SPLINE_SURFACE(3,2,((#104100,#104101,#104102),(#104103,#104104,#104105),
(#104106,#104107,#104108),(#104109,#104110,#104111),(#104112,#104113,#104114),
(#104115,#104116,#104117),(#104118,#104119,#104120),(#104121,#104122,#104123),
(#104124,#104125,#104126),(#104127,#104128,#104129)),.UNSPECIFIED.,.F.,
 .F.,.F.)
B_SPLINE_SURFACE_WITH_KNOTS((4,2,2,2,4),(3,3),(3.62459731455011,3.82749184009445,
4.03038636563879,4.23328089118313,4.43617541672747),(0.,1.),
 .UNSPECIFIED.)
GEOMETRIC_REPRESENTATION_ITEM()
RATIONAL_B_SPLINE_SURFACE(((1.,0.723717809759285,1.),(1.,0.723135537475705,
1.),(1.,0.722439279317945,1.),(1.,0.720846236968967,1.),(1.,0.719949352044958,
1.),(1.,0.717989521433896,1.),(1.,0.716926617563443,1.),(1.,0.71467640955324,
1.),(1.,0.713489230393055,1.),(1.,0.712263299134906,1.)))
REPRESENTATION_ITEM('')
SURFACE()
);
#494=(
BOUNDED_SURFACE()
B_SPLINE_SURFACE(3,2,((#104146,#104147,#104148),(#104149,#104150,#104151),
(#104152,#104153,#104154),(#104155,#104156,#104157)),.UNSPECIFIED.,.F.,
 .F.,.F.)
B_SPLINE_SURFACE_WITH_KNOTS((4,4),(3,3),(6.06805826734217,6.28318530717959),
(0.,1.),.UNSPECIFIED.)
GEOMETRIC_REPRESENTATION_ITEM()
RATIONAL_B_SPLINE_SURFACE(((1.,0.725409519742701,1.),(1.,0.725692795991905,
1.),(1.,0.725835900736422,1.),(1.,0.725835792172979,1.)))
REPRESENTATION_ITEM('')
SURFACE()
);
#495=(
BOUNDED_SURFACE()
B_SPLINE_SURFACE(3,2,((#104165,#104166,#104167),(#104168,#104169,#104170),
(#104171,#104172,#104173),(#104174,#104175,#104176),(#104177,#104178,#104179),
(#104180,#104181,#104182),(#104183,#104184,#104185),(#104186,#104187,#104188),
(#104189,#104190,#104191),(#104192,#104193,#104194)),.UNSPECIFIED.,.F.,
 .F.,.F.)
B_SPLINE_SURFACE_WITH_KNOTS((4,2,2,2,4),(3,3),(4.54089517184714,4.92268594572089,
5.30447671959465,5.68626749346841,6.06805826734217),(0.,1.),
 .UNSPECIFIED.)
GEOMETRIC_REPRESENTATION_ITEM()
RATIONAL_B_SPLINE_SURFACE(((1.,0.703860813670799,1.),(1.,0.706251701530401,
1.),(1.,0.708708453035001,1.),(1.,0.713405968976893,1.),(1.,0.715644992592847,
1.),(1.,0.719594245976972,1.),(1.,0.721303390115664,1.),(1.,0.723960081872728,
1.),(1.,0.724908756613647,1.),(1.,0.725409519742701,1.)))
REPRESENTATION_ITEM('')
SURFACE()
);
#496=(
BOUNDED_SURFACE()
B_SPLINE_SURFACE(3,2,((#104230,#104231,#104232),(#104233,#104234,#104235),
(#104236,#104237,#104238),(#104239,#104240,#104241),(#104242,#104243,#104244),
(#104245,#104246,#104247),(#104248,#104249,#104250),(#104251,#104252,#104253),
(#104254,#104255,#104256),(#104257,#104258,#104259)),.UNSPECIFIED.,.F.,
 .F.,.F.)
B_SPLINE_SURFACE_WITH_KNOTS((4,2,2,2,4),(3,3),(3.35671969342722,3.73851046730098,
4.12030124117474,4.5020920150485,4.88388278892226),(0.,1.),
 .UNSPECIFIED.)
GEOMETRIC_REPRESENTATION_ITEM()
RATIONAL_B_SPLINE_SURFACE(((1.,0.725409519742701,1.),(1.,0.724908756613427,
1.),(1.,0.723960081873025,1.),(1.,0.721303390115367,1.),(1.,0.719594245977284,
1.),(1.,0.715644992592537,1.),(1.,0.713405968976936,1.),(1.,0.708708453034959,
1.),(1.,0.706251701530424,1.),(1.,0.703860813670804,1.)))
REPRESENTATION_ITEM('')
SURFACE()
);
#497=(
BOUNDED_SURFACE()
B_SPLINE_SURFACE(3,2,((#104276,#104277,#104278),(#104279,#104280,#104281),
(#104282,#104283,#104284),(#104285,#104286,#104287),(#104288,#104289,#104290),
(#104291,#104292,#104293)),.UNSPECIFIED.,.F.,.F.,.F.)
B_SPLINE_SURFACE_WITH_KNOTS((4,2,4),(3,3),(2.65858799262948,3.00765384302835,
3.35671969342721),(0.,1.),.UNSPECIFIED.)
GEOMETRIC_REPRESENTATION_ITEM()
RATIONAL_B_SPLINE_SURFACE(((1.,0.72371780975928,1.),(1.,0.724721071784622,
1.),(1.,0.725382871781541,1.),(1.,0.725957514094196,1.),(1.,0.725870308306197,
1.),(1.,0.725409519742701,1.)))
REPRESENTATION_ITEM('')
SURFACE()
);
#498=(
BOUNDED_SURFACE()
B_SPLINE_SURFACE(3,2,((#104306,#104307,#104308),(#104309,#104310,#104311),
(#104312,#104313,#104314),(#104315,#104316,#104317),(#104318,#104319,#104320),
(#104321,#104322,#104323),(#104324,#104325,#104326),(#104327,#104328,#104329),
(#104330,#104331,#104332),(#104333,#104334,#104335)),.UNSPECIFIED.,.F.,
 .F.,.F.)
B_SPLINE_SURFACE_WITH_KNOTS((4,2,2,2,4),(3,3),(4.98860254404191,5.19149706958625,
5.39439159513059,5.59728612067494,5.80018064621928),(0.,1.),
 .UNSPECIFIED.)
GEOMETRIC_REPRESENTATION_ITEM()
RATIONAL_B_SPLINE_SURFACE(((1.,0.712263299134906,1.),(1.,0.713489230393055,
1.),(1.,0.71467640955324,1.),(1.,0.716926617563443,1.),(1.,0.717989521436024,
1.),(1.,0.719949352042825,1.),(1.,0.720846236970383,1.),(1.,0.72243927931653,
1.),(1.,0.723135537476774,1.),(1.,0.723717809759277,1.)))
REPRESENTATION_ITEM('')
SURFACE()
);
#499=(
BOUNDED_SURFACE()
B_SPLINE_SURFACE(2,2,((#104812,#104813,#104814),(#104815,#104816,#104817),
(#104818,#104819,#104820)),.UNSPECIFIED.,.F.,.F.,.F.)
B_SPLINE_SURFACE_WITH_KNOTS((3,3),(3,3),(1.57079632679509,2.57298235332628),
(1.37744717431051E-12,0.832654477258829),.UNSPECIFIED.)
GEOMETRIC_REPRESENTATION_ITEM()
RATIONAL_B_SPLINE_SURFACE(((1.,0.914580385384299,1.),(0.877058019306904,
0.802140061302098,0.877058019306904),(1.,0.914580385384299,1.)))
REPRESENTATION_ITEM('')
SURFACE()
);
#500=(
BOUNDED_SURFACE()
B_SPLINE_SURFACE(3,2,((#104822,#104823,#104824),(#104825,#104826,#104827),
(#104828,#104829,#104830),(#104831,#104832,#104833)),.UNSPECIFIED.,.F.,
 .F.,.F.)
B_SPLINE_SURFACE_WITH_KNOTS((4,4),(3,3),(0.0122276627477264,0.0260092895913993),
(0.,1.),.UNSPECIFIED.)
GEOMETRIC_REPRESENTATION_ITEM()
RATIONAL_B_SPLINE_SURFACE(((1.,0.877058019307031,1.),(1.,0.877058019307031,
1.),(1.,0.87705801930703,1.),(1.,0.87705801930703,1.)))
REPRESENTATION_ITEM('')
SURFACE()
);
#501=(
BOUNDED_SURFACE()
B_SPLINE_SURFACE(3,2,((#104834,#104835,#104836),(#104837,#104838,#104839),
(#104840,#104841,#104842),(#104843,#104844,#104845)),.UNSPECIFIED.,.F.,
 .F.,.F.)
B_SPLINE_SURFACE_WITH_KNOTS((4,4),(3,3),(0.0122276627477264,0.0260092895913993),
(0.,1.),.UNSPECIFIED.)
GEOMETRIC_REPRESENTATION_ITEM()
RATIONAL_B_SPLINE_SURFACE(((1.,0.877058019307031,1.),(1.,0.877058019307031,
1.),(1.,0.87705801930703,1.),(1.,0.87705801930703,1.)))
REPRESENTATION_ITEM('')
SURFACE()
);
#502=(
BOUNDED_SURFACE()
B_SPLINE_SURFACE(2,2,((#104847,#104848,#104849),(#104850,#104851,#104852),
(#104853,#104854,#104855)),.UNSPECIFIED.,.F.,.F.,.F.)
B_SPLINE_SURFACE_WITH_KNOTS((3,3),(3,3),(1.57079632679493,2.57298235332573),
(2.30893817632947,3.1415926535898),.UNSPECIFIED.)
GEOMETRIC_REPRESENTATION_ITEM()
RATIONAL_B_SPLINE_SURFACE(((1.,0.914580385383716,1.),(0.877058019306993,
0.802140061301669,0.877058019306993),(1.,0.914580385383716,1.)))
REPRESENTATION_ITEM('')
SURFACE()
);
#503=(
BOUNDED_SURFACE()
B_SPLINE_SURFACE(3,2,((#105025,#105026,#105027),(#105028,#105029,#105030),
(#105031,#105032,#105033),(#105034,#105035,#105036),(#105037,#105038,#105039),
(#105040,#105041,#105042),(#105043,#105044,#105045),(#105046,#105047,#105048),
(#105049,#105050,#105051),(#105052,#105053,#105054)),.UNSPECIFIED.,.F.,
 .F.,.F.)
B_SPLINE_SURFACE_WITH_KNOTS((4,2,2,2,4),(3,3),(0.0161072408648997,0.0171592456632661,
0.0182112504616325,0.0192632552599989,0.0203152600583653),(0.,1.),
 .UNSPECIFIED.)
GEOMETRIC_REPRESENTATION_ITEM()
RATIONAL_B_SPLINE_SURFACE(((1.,0.701461183863016,1.),(1.,0.701674419204018,
1.),(1.,0.701929398666152,1.),(1.,0.702509802555299,1.),(1.,0.702840058742502,
1.),(1.,0.703551091031343,1.),(1.,0.703931826159223,1.),(1.,0.704743975671051,
1.),(1.,0.705174890722056,1.),(1.,0.705606516333739,1.)))
REPRESENTATION_ITEM('')
SURFACE()
);
#504=(
BOUNDED_SURFACE()
B_SPLINE_SURFACE(3,2,((#105126,#105127,#105128),(#105129,#105130,#105131),
(#105132,#105133,#105134),(#105135,#105136,#105137),(#105138,#105139,#105140),
(#105141,#105142,#105143),(#105144,#105145,#105146),(#105147,#105148,#105149)),
 .UNSPECIFIED.,.F.,.F.,.F.)
B_SPLINE_SURFACE_WITH_KNOTS((4,2,2,4),(3,3),(-2.79691254402821E-5,0.00196208232835213,
0.0029431234925282,0.00395213378214451),(-3.78492287566262E-5,1.00001427373041),
 .UNSPECIFIED.)
GEOMETRIC_REPRESENTATION_ITEM()
RATIONAL_B_SPLINE_SURFACE(((1.00001066525585,0.859106665503948,1.00000402199472),
(1.00001063035669,0.859567700770931,1.00000400883382),(1.00001104622383,
0.854073889036005,1.00000416566227),(1.00001224939159,0.838179444551389,
1.00000461939112),(1.00001274239202,0.831666663626559,1.00000480530745),
(1.00001388112375,0.816623451083527,1.00000523473671),(1.00001453368767,
0.808002757147825,1.00000548082632),(1.00001524218174,0.798643198196412,
1.00000574800785)))
REPRESENTATION_ITEM('')
SURFACE()
);
#505=(
BOUNDED_SURFACE()
B_SPLINE_SURFACE(3,2,((#105178,#105179,#105180),(#105181,#105182,#105183),
(#105184,#105185,#105186),(#105187,#105188,#105189)),.UNSPECIFIED.,.F.,
 .F.,.F.)
B_SPLINE_SURFACE_WITH_KNOTS((4,4),(3,3),(-6.32927599887088E-5,0.478455403056012),
(-6.32927599878206E-5,1.),.UNSPECIFIED.)
GEOMETRIC_REPRESENTATION_ITEM()
RATIONAL_B_SPLINE_SURFACE(((1.00003906844007,0.691367226852426,1.),(1.00003906878658,
0.691364489511508,1.),(1.00003899046734,0.691983195620926,1.),(1.00003884272184,
0.693150355175121,1.)))
REPRESENTATION_ITEM('')
SURFACE()
);
#506=(
BOUNDED_SURFACE()
B_SPLINE_SURFACE(3,2,((#105210,#105211,#105212),(#105213,#105214,#105215),
(#105216,#105217,#105218),(#105219,#105220,#105221),(#105222,#105223,#105224),
(#105225,#105226,#105227),(#105228,#105229,#105230),(#105231,#105232,#105233),
(#105234,#105235,#105236),(#105237,#105238,#105239),(#105240,#105241,#105242),
(#105243,#105244,#105245),(#105246,#105247,#105248),(#105249,#105250,#105251)),
 .UNSPECIFIED.,.F.,.F.,.F.)
B_SPLINE_SURFACE_WITH_KNOTS((4,2,2,2,2,2,4),(3,3),(0.,0.00051658813173536,
0.00103317626347072,0.00154976439520608,0.00206635252694144,0.00309952879041216,
0.00413270505388288),(0.,1.),.UNSPECIFIED.)
GEOMETRIC_REPRESENTATION_ITEM()
RATIONAL_B_SPLINE_SURFACE(((1.,0.974425202479568,1.),(1.,0.974061144139192,
1.),(1.,0.970011698104601,1.),(1.,0.95787089434471,1.),(1.,0.949705923167431,
1.),(1.,0.931201530990331,1.),(1.,0.92078868679879,1.),(1.,0.897949982127795,
1.),(1.,0.885559295126697,1.),(1.,0.846517396069995,1.),(1.,0.8175739188407,
1.),(1.,0.755665740954751,1.),(1.,0.723842332342889,1.),(1.,0.693169312231045,
1.)))
REPRESENTATION_ITEM('')
SURFACE()
);
#507=(
BOUNDED_SURFACE()
B_SPLINE_SURFACE(3,2,((#105340,#105341,#105342),(#105343,#105344,#105345),
(#105346,#105347,#105348),(#105349,#105350,#105351),(#105352,#105353,#105354),
(#105355,#105356,#105357),(#105358,#105359,#105360),(#105361,#105362,#105363),
(#105364,#105365,#105366),(#105367,#105368,#105369),(#105370,#105371,#105372),
(#105373,#105374,#105375),(#105376,#105377,#105378),(#105379,#105380,#105381)),
 .UNSPECIFIED.,.F.,.F.,.F.)
B_SPLINE_SURFACE_WITH_KNOTS((4,2,2,2,2,2,4),(3,3),(-1.33573707650214E-16,
0.000959870308724801,0.00191974061744974,0.0023996757718122,0.00287961092617467,
0.00335954608053714,0.00383948123489961),(0.,1.),.UNSPECIFIED.)
GEOMETRIC_REPRESENTATION_ITEM()
RATIONAL_B_SPLINE_SURFACE(((1.,0.799430267248701,1.),(1.,0.814117521361254,
1.),(1.,0.829999898740665,1.),(1.,0.864324871046763,1.),(1.,0.882034819889797,
1.),(1.,0.908173740609288,1.),(1.,0.916720952838839,1.),(1.,0.932957435084628,
1.),(1.,0.940765138314623,1.),(1.,0.954949716209312,1.),(1.,0.961326658398916,
1.),(1.,0.97100743195555,1.),(1.,0.974250988319983,1.),(1.,0.974425202479568,
1.)))
REPRESENTATION_ITEM('')
SURFACE()
);
#508=(
BOUNDED_SURFACE()
B_SPLINE_SURFACE(2,3,((#105467,#105468,#105469,#105470,#105471,#105472,
#105473,#105474),(#105475,#105476,#105477,#105478,#105479,#105480,#105481,
#105482),(#105483,#105484,#105485,#105486,#105487,#105488,#105489,#105490)),
 .UNSPECIFIED.,.F.,.F.,.F.)
B_SPLINE_SURFACE_WITH_KNOTS((3,3),(4,2,2,4),(-0.000130989733376058,1.),
(0.000391522782999316,0.00395192104326111,0.00738140724084689,0.0142403796360185),
 .UNSPECIFIED.)
GEOMETRIC_REPRESENTATION_ITEM()
RATIONAL_B_SPLINE_SURFACE(((1.00001650298547,1.00001503255661,1.00001408495403,
1.00001267030605,1.00001219240127,1.00001110849567,1.00001083866905,1.00001085784781),
(0.937006568951554,0.942619332735898,0.946236419975191,0.951636262925703,
0.953460469936437,0.957597838463137,0.95862779178567,0.958554584649297),
(1.,1.,1.,1.,1.,1.,1.,1.)))
REPRESENTATION_ITEM('')
SURFACE()
);
#509=(
BOUNDED_SURFACE()
B_SPLINE_SURFACE(2,3,((#105768,#105769,#105770,#105771,#105772,#105773,
#105774,#105775),(#105776,#105777,#105778,#105779,#105780,#105781,#105782,
#105783),(#105784,#105785,#105786,#105787,#105788,#105789,#105790,#105791)),
 .UNSPECIFIED.,.F.,.F.,.F.)
B_SPLINE_SURFACE_WITH_KNOTS((3,3),(4,2,2,4),(-0.000137904460115146,1.),
(-0.0142403796360184,-0.00738140724084689,-0.0039519210432611,-0.000386725963715403),
 .UNSPECIFIED.)
GEOMETRIC_REPRESENTATION_ITEM()
RATIONAL_B_SPLINE_SURFACE(((1.00001143109429,1.00001141090297,1.00001169497524,
1.00001283610628,1.00001333924232,1.00001482959954,1.00001582889789,1.00001738053029),
(0.958554298103111,0.958627505745529,0.957597545302306,0.953460148170388,
0.95163592854773,0.946232342586752,0.942609187986725,0.936983436667272),
(1.,1.,1.,1.,1.,1.,1.,1.)))
REPRESENTATION_ITEM('')
SURFACE()
);
#510=(
BOUNDED_SURFACE()
B_SPLINE_SURFACE(3,2,((#105873,#105874,#105875),(#105876,#105877,#105878),
(#105879,#105880,#105881),(#105882,#105883,#105884),(#105885,#105886,#105887),
(#105888,#105889,#105890),(#105891,#105892,#105893),(#105894,#105895,#105896),
(#105897,#105898,#105899),(#105900,#105901,#105902),(#105903,#105904,#105905),
(#105906,#105907,#105908),(#105909,#105910,#105911),(#105912,#105913,#105914),
(#105915,#105916,#105917),(#105918,#105919,#105920),(#105921,#105922,#105923),
(#105924,#105925,#105926),(#105927,#105928,#105929),(#105930,#105931,#105932),
(#105933,#105934,#105935),(#105936,#105937,#105938),(#105939,#105940,#105941),
(#105942,#105943,#105944),(#105945,#105946,#105947),(#105948,#105949,#105950),
(#105951,#105952,#105953),(#105954,#105955,#105956),(#105957,#105958,#105959),
(#105960,#105961,#105962),(#105963,#105964,#105965),(#105966,#105967,#105968),
(#105969,#105970,#105971),(#105972,#105973,#105974),(#105975,#105976,#105977),
(#105978,#105979,#105980),(#105981,#105982,#105983),(#105984,#105985,#105986),
(#105987,#105988,#105989),(#105990,#105991,#105992),(#105993,#105994,#105995),
(#105996,#105997,#105998),(#105999,#106000,#106001),(#106002,#106003,#106004)),
 .UNSPECIFIED.,.F.,.F.,.F.)
B_SPLINE_SURFACE_WITH_KNOTS((4,2,2,2,2,2,2,2,2,2,2,2,2,2,2,2,2,2,2,2,2,
4),(3,3),(0.00683077446829113,0.00932718446209479,0.0105589430344424,0.0117907016067901,
0.0142542187514854,0.0167177358961807,0.0179494944685283,0.019181253040876,
0.0216447701855713,0.0228765287579189,0.0241082873302666,0.0265718044749619,
0.0290353216196571,0.0302670801920048,0.0314988387643524,0.0339623559090477,
0.036425873053743,0.0388893901984383,0.040121148770786,0.0413529073431336,
0.0438164244878289,0.0463128344816325),(0.,0.817139609422989),
 .UNSPECIFIED.)
GEOMETRIC_REPRESENTATION_ITEM()
RATIONAL_B_SPLINE_SURFACE(((1.,0.949174694364094,0.981412129520444),(1.,
0.945554937770958,0.980088309311615),(1.,0.941898576710491,0.978751102088401),
(1.,0.936395960731321,0.976738681074107),(1.,0.934577203948765,0.976073523922862),
(1.,0.931004902148136,0.974767058917818),(1.,0.929242236985068,0.974122415637468),
(1.,0.9240292586997,0.972215921146804),(1.,0.92065297082173,0.970981142506672),
(1.,0.914143333303444,0.968600432788455),(1.,0.911114963613866,0.967492895059959),
(1.,0.906929799257329,0.965962293482229),(1.,0.9055944864815,0.965473941850768),
(1.,0.903050361967492,0.964543502646151),(1.,0.901835488788049,0.964099198277963),
(1.,0.89845087243363,0.962861373740918),(1.,0.896535899336355,0.962161028283893),
(1.,0.894187002907493,0.96130198804708),(1.,0.893491789019603,0.961047733880932),
(1.,0.892285127104387,0.96060643254271),(1.,0.891776185914921,0.960420302173337),
(1.,0.890559647895769,0.95997538893867),(1.,0.890147747053189,0.959824748240763),
(1.,0.890146931776672,0.959824450077198),(1.,0.890557984923178,0.959974780755034),
(1.,0.891760594890526,0.960414600211716),(1.,0.892259731954465,0.960597145008643),
(1.,0.893456278701626,0.961034747019702),(1.,0.894157743136853,0.961291287140905),
(1.,0.896516197303809,0.96215382284116),(1.,0.898431905497959,0.962854437138388),
(1.,0.902908089067156,0.964491470489903),(1.,0.905496275066061,0.965438023895195),
(1.,0.911093273392862,0.96748496249539),(1.,0.914116110886309,0.968590476984796),
(1.,0.918961079752552,0.970362382783225),(1.,0.920636156688793,0.97097499322884),
(1.,0.924025348678133,0.972214491170662),(1.,0.925744240762664,0.972843125726536),
(1.,0.930966076047343,0.974752859405907),(1.,0.934533541872659,0.976057555794282),
(1.,0.941866281669694,0.978739291120853),(1.,0.945560093775315,0.980090194969556),
(1.,0.949174505199002,0.981412060338839)))
REPRESENTATION_ITEM('')
SURFACE()
);
#511=(
BOUNDED_SURFACE()
B_SPLINE_SURFACE(3,2,((#106228,#106229,#106230),(#106231,#106232,#106233),
(#106234,#106235,#106236),(#106237,#106238,#106239),(#106240,#106241,#106242),
(#106243,#106244,#106245),(#106246,#106247,#106248),(#106249,#106250,#106251),
(#106252,#106253,#106254),(#106255,#106256,#106257)),.UNSPECIFIED.,.F.,
 .F.,.F.)
B_SPLINE_SURFACE_WITH_KNOTS((4,2,2,2,4),(3,3),(0.0161072408648997,0.0171592456632661,
0.0182112504616325,0.0192632552599989,0.0203152600583653),(0.,1.),
 .UNSPECIFIED.)
GEOMETRIC_REPRESENTATION_ITEM()
RATIONAL_B_SPLINE_SURFACE(((1.,0.701461183863016,1.),(1.,0.701674419204018,
1.),(1.,0.701929398666152,1.),(1.,0.702509802555299,1.),(1.,0.702840058742502,
1.),(1.,0.703551091031343,1.),(1.,0.703931826159223,1.),(1.,0.704743975671051,
1.),(1.,0.705174890722056,1.),(1.,0.705606516333739,1.)))
REPRESENTATION_ITEM('')
SURFACE()
);
#512=(
BOUNDED_SURFACE()
B_SPLINE_SURFACE(3,2,((#106492,#106493,#106494),(#106495,#106496,#106497),
(#106498,#106499,#106500),(#106501,#106502,#106503),(#106504,#106505,#106506),
(#106507,#106508,#106509),(#106510,#106511,#106512),(#106513,#106514,#106515),
(#106516,#106517,#106518),(#106519,#106520,#106521),(#106522,#106523,#106524),
(#106525,#106526,#106527),(#106528,#106529,#106530),(#106531,#106532,#106533)),
 .UNSPECIFIED.,.F.,.F.,.F.)
B_SPLINE_SURFACE_WITH_KNOTS((4,2,2,2,2,2,4),(3,3),(0.,0.00051658813173536,
0.00103317626347072,0.00154976439520608,0.00206635252694144,0.00309952879041216,
0.00413270505388288),(0.,1.),.UNSPECIFIED.)
GEOMETRIC_REPRESENTATION_ITEM()
RATIONAL_B_SPLINE_SURFACE(((1.,0.974425202479568,1.),(1.,0.974061144139192,
1.),(1.,0.970011698104601,1.),(1.,0.95787089434471,1.),(1.,0.949705923167431,
1.),(1.,0.931201530990331,1.),(1.,0.92078868679879,1.),(1.,0.897949982127795,
1.),(1.,0.885559295126697,1.),(1.,0.846517396069995,1.),(1.,0.8175739188407,
1.),(1.,0.755665740954751,1.),(1.,0.723842332342889,1.),(1.,0.693169312231045,
1.)))
REPRESENTATION_ITEM('')
SURFACE()
);
#513=(
BOUNDED_SURFACE()
B_SPLINE_SURFACE(3,2,((#106618,#106619,#106620),(#106621,#106622,#106623),
(#106624,#106625,#106626),(#106627,#106628,#106629)),.UNSPECIFIED.,.F.,
 .F.,.F.)
B_SPLINE_SURFACE_WITH_KNOTS((4,4),(3,3),(-6.32927599801398E-5,0.478455403056004),
(0.,1.00006329275998),.UNSPECIFIED.)
GEOMETRIC_REPRESENTATION_ITEM()
RATIONAL_B_SPLINE_SURFACE(((1.,0.691367226852429,1.00003906844006),(1.,
0.691364489511511,1.00003906878657),(1.,0.691983195620929,1.00003899046734),
(1.,0.693150355175124,1.00003884272184)))
REPRESENTATION_ITEM('')
SURFACE()
);
#514=(
BOUNDED_SURFACE()
B_SPLINE_SURFACE(3,2,((#106648,#106649,#106650),(#106651,#106652,#106653),
(#106654,#106655,#106656),(#106657,#106658,#106659),(#106660,#106661,#106662),
(#106663,#106664,#106665),(#106666,#106667,#106668),(#106669,#106670,#106671)),
 .UNSPECIFIED.,.F.,.F.,.F.)
B_SPLINE_SURFACE_WITH_KNOTS((4,2,2,4),(3,3),(-2.79691254314206E-5,0.00196208232835213,
0.0029431234925282,0.00395213378213596),(-1.42737303930705E-5,1.00003784922879),
 .UNSPECIFIED.)
GEOMETRIC_REPRESENTATION_ITEM()
RATIONAL_B_SPLINE_SURFACE(((1.00000402199471,0.859106665503954,1.00001066525586),
(1.00000400883382,0.859567700770881,1.0000106303567),(1.00000416566227,
0.854073889035956,1.00001104622384),(1.00000461939112,0.838179444551388,
1.0000122493916),(1.00000480530744,0.831666663626558,1.00001274239203),
(1.0000052347367,0.81662345108359,1.00001388112377),(1.00000548082631,0.808002757147969,
1.00001453368768),(1.00000574800784,0.798643198196649,1.00001524218175)))
REPRESENTATION_ITEM('')
SURFACE()
);
#515=(
BOUNDED_SURFACE()
B_SPLINE_SURFACE(3,2,((#106700,#106701,#106702),(#106703,#106704,#106705),
(#106706,#106707,#106708),(#106709,#106710,#106711),(#106712,#106713,#106714),
(#106715,#106716,#106717),(#106718,#106719,#106720),(#106721,#106722,#106723),
(#106724,#106725,#106726),(#106727,#106728,#106729),(#106730,#106731,#106732),
(#106733,#106734,#106735),(#106736,#106737,#106738),(#106739,#106740,#106741)),
 .UNSPECIFIED.,.F.,.F.,.F.)
B_SPLINE_SURFACE_WITH_KNOTS((4,2,2,2,2,2,4),(3,3),(-1.33573707650214E-16,
0.000959870308724801,0.00191974061744974,0.0023996757718122,0.00287961092617467,
0.00335954608053714,0.00383948123489961),(0.,1.),.UNSPECIFIED.)
GEOMETRIC_REPRESENTATION_ITEM()
RATIONAL_B_SPLINE_SURFACE(((1.,0.799430267248701,1.),(1.,0.814117521361254,
1.),(1.,0.829999898740665,1.),(1.,0.864324871046763,1.),(1.,0.882034819889797,
1.),(1.,0.908173740609288,1.),(1.,0.916720952838839,1.),(1.,0.932957435084628,
1.),(1.,0.940765138314623,1.),(1.,0.954949716209312,1.),(1.,0.961326658398916,
1.),(1.,0.97100743195555,1.),(1.,0.974250988319983,1.),(1.,0.974425202479568,
1.)))
REPRESENTATION_ITEM('')
SURFACE()
);
#516=(
BOUNDED_SURFACE()
B_SPLINE_SURFACE(3,2,((#106893,#106894,#106895),(#106896,#106897,#106898),
(#106899,#106900,#106901),(#106902,#106903,#106904),(#106905,#106906,#106907),
(#106908,#106909,#106910),(#106911,#106912,#106913),(#106914,#106915,#106916),
(#106917,#106918,#106919),(#106920,#106921,#106922),(#106923,#106924,#106925),
(#106926,#106927,#106928),(#106929,#106930,#106931),(#106932,#106933,#106934),
(#106935,#106936,#106937),(#106938,#106939,#106940)),.UNSPECIFIED.,.F.,
 .F.,.F.)
B_SPLINE_SURFACE_WITH_KNOTS((4,2,2,2,2,2,2,4),(3,3),(-1.36880524276295E-17,
0.000497107304866793,0.0009942146097336,0.00149132191460041,0.00198842921946721,
0.00248553652433402,0.00298264382920083,0.00397685843893444),(0.,1.),
 .UNSPECIFIED.)
GEOMETRIC_REPRESENTATION_ITEM()
RATIONAL_B_SPLINE_SURFACE(((1.,0.974376913992991,1.),(1.,0.974934475769935,
1.),(1.,0.971984431235992,1.),(1.,0.961849378102014,1.),(1.,0.954638192136785,
1.),(1.,0.938106245405382,1.),(1.,0.928639623823563,1.),(1.,0.907931328084382,
1.),(1.,0.896835714362629,1.),(1.,0.873357621991533,1.),(1.,0.860971701791459,
1.),(1.,0.835027099645861,1.),(1.,0.821419142121514,1.),(1.,0.78028869096048,
1.),(1.,0.752078329613009,1.),(1.,0.72445271143572,1.)))
REPRESENTATION_ITEM('')
SURFACE()
);
#517=(
BOUNDED_SURFACE()
B_SPLINE_SURFACE(3,2,((#107019,#107020,#107021),(#107022,#107023,#107024),
(#107025,#107026,#107027),(#107028,#107029,#107030),(#107031,#107032,#107033),
(#107034,#107035,#107036)),.UNSPECIFIED.,.F.,.F.,.F.)
B_SPLINE_SURFACE_WITH_KNOTS((4,2,4),(3,3),(2.9788254913122,3.25474820107126,
3.53067091083032),(0.,1.),.UNSPECIFIED.)
GEOMETRIC_REPRESENTATION_ITEM()
RATIONAL_B_SPLINE_SURFACE(((1.,0.725591396825809,1.),(1.,0.725867547899905,
1.),(1.,0.725909577319914,1.),(1.,0.725525524594422,1.),(1.,0.725099454978545,
1.),(1.,0.72445271143572,1.)))
REPRESENTATION_ITEM('')
SURFACE()
);
#518=(
BOUNDED_SURFACE()
B_SPLINE_SURFACE(3,2,((#107040,#107041,#107042),(#107043,#107044,#107045),
(#107046,#107047,#107048),(#107049,#107050,#107051),(#107052,#107053,#107054),
(#107055,#107056,#107057)),.UNSPECIFIED.,.F.,.F.,.F.)
B_SPLINE_SURFACE_WITH_KNOTS((4,2,4),(3,3),(2.9788254913122,3.25474820107126,
3.53067091083032),(0.,1.),.UNSPECIFIED.)
GEOMETRIC_REPRESENTATION_ITEM()
RATIONAL_B_SPLINE_SURFACE(((1.,0.725591396825809,1.),(1.,0.725867547899905,
1.),(1.,0.725909577319914,1.),(1.,0.725525524594422,1.),(1.,0.725099454978545,
1.),(1.,0.72445271143572,1.)))
REPRESENTATION_ITEM('')
SURFACE()
);
#519=(
BOUNDED_SURFACE()
B_SPLINE_SURFACE(3,2,((#107063,#107064,#107065),(#107066,#107067,#107068),
(#107069,#107070,#107071),(#107072,#107073,#107074),(#107075,#107076,#107077),
(#107078,#107079,#107080),(#107081,#107082,#107083),(#107084,#107085,#107086),
(#107087,#107088,#107089),(#107090,#107091,#107092),(#107093,#107094,#107095),
(#107096,#107097,#107098),(#107099,#107100,#107101),(#107102,#107103,#107104),
(#107105,#107106,#107107),(#107108,#107109,#107110)),.UNSPECIFIED.,.F.,
 .F.,.F.)
B_SPLINE_SURFACE_WITH_KNOTS((4,2,2,2,2,2,2,4),(3,3),(-1.36880524276295E-17,
0.000497107304866793,0.0009942146097336,0.00149132191460041,0.00198842921946721,
0.00248553652433402,0.00298264382920083,0.00397685843893444),(0.,1.),
 .UNSPECIFIED.)
GEOMETRIC_REPRESENTATION_ITEM()
RATIONAL_B_SPLINE_SURFACE(((1.,0.974376913992991,1.),(1.,0.974934475769935,
1.),(1.,0.971984431235992,1.),(1.,0.961849378102014,1.),(1.,0.954638192136785,
1.),(1.,0.938106245405382,1.),(1.,0.928639623823563,1.),(1.,0.907931328084382,
1.),(1.,0.896835714362629,1.),(1.,0.873357621991533,1.),(1.,0.860971701791459,
1.),(1.,0.835027099645861,1.),(1.,0.821419142121514,1.),(1.,0.78028869096048,
1.),(1.,0.752078329613009,1.),(1.,0.72445271143572,1.)))
REPRESENTATION_ITEM('')
SURFACE()
);
#520=(
BOUNDED_SURFACE()
B_SPLINE_SURFACE(3,2,((#107196,#107197,#107198),(#107199,#107200,#107201),
(#107202,#107203,#107204),(#107205,#107206,#107207),(#107208,#107209,#107210),
(#107211,#107212,#107213),(#107214,#107215,#107216),(#107217,#107218,#107219),
(#107220,#107221,#107222),(#107223,#107224,#107225),(#107226,#107227,#107228),
(#107229,#107230,#107231),(#107232,#107233,#107234),(#107235,#107236,#107237)),
 .UNSPECIFIED.,.F.,.F.,.F.)
B_SPLINE_SURFACE_WITH_KNOTS((4,2,2,2,2,2,4),(3,3),(0.,0.000985874100108087,
0.00197174820021617,0.00246468525027022,0.00295762230032426,0.0034505593503783,
0.00394349640043235),(0.,1.),.UNSPECIFIED.)
GEOMETRIC_REPRESENTATION_ITEM()
RATIONAL_B_SPLINE_SURFACE(((1.,0.724452711435715,1.),(1.,0.751991263337759,
1.),(1.,0.780293389629672,1.),(1.,0.835572620392792,1.),(1.,0.861590892318827,
1.),(1.,0.896992314725805,1.),(1.,0.908196952685271,1.),(1.,0.928727298136893,
1.),(1.,0.938167717018336,1.),(1.,0.954774506329152,1.),(1.,0.961875273780819,
1.),(1.,0.972019647976016,1.),(1.,0.974891310777299,1.),(1.,0.974376913992992,
1.)))
REPRESENTATION_ITEM('')
SURFACE()
);
#521=(
BOUNDED_SURFACE()
B_SPLINE_SURFACE(3,2,((#107311,#107312,#107313),(#107314,#107315,#107316),
(#107317,#107318,#107319),(#107320,#107321,#107322)),.UNSPECIFIED.,.F.,
 .F.,.F.)
B_SPLINE_SURFACE_WITH_KNOTS((4,4),(3,3),(4.95635278850516E-16,0.162767162277596),
(0.,1.),.UNSPECIFIED.)
GEOMETRIC_REPRESENTATION_ITEM()
RATIONAL_B_SPLINE_SURFACE(((1.,0.725835792172979,1.),(1.,0.725835827801289,
1.),(1.,0.725754030142037,1.),(1.,0.725591396825804,1.)))
REPRESENTATION_ITEM('')
SURFACE()
);
#522=(
BOUNDED_SURFACE()
B_SPLINE_SURFACE(3,2,((#107326,#107327,#107328),(#107329,#107330,#107331),
(#107332,#107333,#107334),(#107335,#107336,#107337)),.UNSPECIFIED.,.F.,
 .F.,.F.)
B_SPLINE_SURFACE_WITH_KNOTS((4,4),(3,3),(4.95635278850516E-16,0.162767162277596),
(0.,1.),.UNSPECIFIED.)
GEOMETRIC_REPRESENTATION_ITEM()
RATIONAL_B_SPLINE_SURFACE(((1.,0.725835792172979,1.),(1.,0.725835827801289,
1.),(1.,0.725754030142037,1.),(1.,0.725591396825804,1.)))
REPRESENTATION_ITEM('')
SURFACE()
);
#523=(
BOUNDED_SURFACE()
B_SPLINE_SURFACE(3,2,((#107341,#107342,#107343),(#107344,#107345,#107346),
(#107347,#107348,#107349),(#107350,#107351,#107352),(#107353,#107354,#107355),
(#107356,#107357,#107358),(#107359,#107360,#107361),(#107362,#107363,#107364),
(#107365,#107366,#107367),(#107368,#107369,#107370),(#107371,#107372,#107373),
(#107374,#107375,#107376),(#107377,#107378,#107379),(#107380,#107381,#107382)),
 .UNSPECIFIED.,.F.,.F.,.F.)
B_SPLINE_SURFACE_WITH_KNOTS((4,2,2,2,2,2,4),(3,3),(0.,0.000985874100108087,
0.00197174820021617,0.00246468525027022,0.00295762230032426,0.0034505593503783,
0.00394349640043235),(0.,1.),.UNSPECIFIED.)
GEOMETRIC_REPRESENTATION_ITEM()
RATIONAL_B_SPLINE_SURFACE(((1.,0.724452711435715,1.),(1.,0.751991263337759,
1.),(1.,0.780293389629672,1.),(1.,0.835572620392792,1.),(1.,0.861590892318827,
1.),(1.,0.896992314725805,1.),(1.,0.908196952685271,1.),(1.,0.928727298136893,
1.),(1.,0.938167717018336,1.),(1.,0.954774506329152,1.),(1.,0.961875273780819,
1.),(1.,0.972019647976016,1.),(1.,0.974891310777299,1.),(1.,0.974376913992992,
1.)))
REPRESENTATION_ITEM('')
SURFACE()
);
#524=(
BOUNDED_SURFACE()
B_SPLINE_SURFACE(3,2,((#107460,#107461,#107462),(#107463,#107464,#107465),
(#107466,#107467,#107468),(#107469,#107470,#107471),(#107472,#107473,#107474),
(#107475,#107476,#107477)),.UNSPECIFIED.,.F.,.F.,.F.)
B_SPLINE_SURFACE_WITH_KNOTS((4,2,4),(3,3),(5.8215877494705,6.0523940512129,
6.2832003529553),(-1.50457757196321E-5,1.),.UNSPECIFIED.)
GEOMETRIC_REPRESENTATION_ITEM()
RATIONAL_B_SPLINE_SURFACE(((1.00000817386663,0.728366726129453,1.),(1.00000814972647,
0.729168950224329,1.),(1.00000813126641,0.729782413285645,1.),(1.00000810654078,
0.73060409341955,1.),(1.00000810028491,0.730811988146255,1.),(1.00000810028572,
0.730811961038305,1.)))
REPRESENTATION_ITEM('')
SURFACE()
);
#525=(
BOUNDED_SURFACE()
B_SPLINE_SURFACE(2,2,((#107504,#107505,#107506),(#107507,#107508,#107509),
(#107510,#107511,#107512)),.UNSPECIFIED.,.F.,.F.,.F.)
B_SPLINE_SURFACE_WITH_KNOTS((3,3),(3,3),(-1.57079632679555,-0.0610865238201759),
(-3.14159265358983,-1.66678943564847),.UNSPECIFIED.)
GEOMETRIC_REPRESENTATION_ITEM()
RATIONAL_B_SPLINE_SURFACE(((1.,0.740218127484763,1.),(0.728370969882314,
0.539153395440547,0.728370969882314),(1.,0.740218127484763,1.)))
REPRESENTATION_ITEM('')
SURFACE()
);
#526=(
BOUNDED_SURFACE()
B_SPLINE_SURFACE(3,2,((#107516,#107517,#107518),(#107519,#107520,#107521),
(#107522,#107523,#107524),(#107525,#107526,#107527)),.UNSPECIFIED.,.F.,
 .F.,.F.)
B_SPLINE_SURFACE_WITH_KNOTS((4,4),(3,3),(2.60208521396521E-18,0.0662627890164079),
(0.,1.),.UNSPECIFIED.)
GEOMETRIC_REPRESENTATION_ITEM()
RATIONAL_B_SPLINE_SURFACE(((1.,0.832509039408651,1.),(1.,0.841310991800236,
1.),(1.,0.850167465444484,1.),(1.,0.859129920522142,1.)))
REPRESENTATION_ITEM('')
SURFACE()
);
#527=(
BOUNDED_SURFACE()
B_SPLINE_SURFACE(3,2,((#107537,#107538,#107539),(#107540,#107541,#107542),
(#107543,#107544,#107545),(#107546,#107547,#107548),(#107549,#107550,#107551),
(#107552,#107553,#107554),(#107555,#107556,#107557),(#107558,#107559,#107560),
(#107561,#107562,#107563),(#107564,#107565,#107566),(#107567,#107568,#107569),
(#107570,#107571,#107572),(#107573,#107574,#107575),(#107576,#107577,#107578)),
 .UNSPECIFIED.,.F.,.F.,.F.)
B_SPLINE_SURFACE_WITH_KNOTS((4,2,2,2,2,2,4),(3,3),(-5.09575021068187E-18,
0.000418798639400911,0.000837597278801827,0.00167519455760366,0.00209399319700457,
0.00251279183640549,0.00335038911520732),(0.,1.),.UNSPECIFIED.)
GEOMETRIC_REPRESENTATION_ITEM()
RATIONAL_B_SPLINE_SURFACE(((1.,0.832509039408652,1.),(1.,0.83240130202873,
1.),(1.,0.831692080434241,1.),(1.,0.829051368007843,1.),(1.,0.827087972022128,
1.),(1.,0.819412784139442,1.),(1.,0.811767959045028,1.),(1.,0.796343038541118,
1.),(1.,0.790447389343154,1.),(1.,0.777359023391674,1.),(1.,0.770147364871475,
1.),(1.,0.745972970176443,1.),(1.,0.726852109873052,1.),(1.,0.704100791083894,
1.)))
REPRESENTATION_ITEM('')
SURFACE()
);
#528=(
BOUNDED_SURFACE()
B_SPLINE_SURFACE(3,2,((#107611,#107612,#107613),(#107614,#107615,#107616),
(#107617,#107618,#107619),(#107620,#107621,#107622)),.UNSPECIFIED.,.F.,
 .F.,.F.)
B_SPLINE_SURFACE_WITH_KNOTS((4,4),(3,3),(0.,0.187887697326484),(0.,1.),
 .UNSPECIFIED.)
GEOMETRIC_REPRESENTATION_ITEM()
RATIONAL_B_SPLINE_SURFACE(((1.,0.691136406812905,1.),(1.,0.691136342942116,
1.),(1.,0.691231690462588,1.),(1.,0.691420658757825,1.)))
REPRESENTATION_ITEM('')
SURFACE()
);
#529=(
BOUNDED_SURFACE()
B_SPLINE_SURFACE(2,3,((#107637,#107638,#107639,#107640,#107641,#107642,
#107643,#107644,#107645,#107646,#107647,#107648,#107649,#107650,#107651,
#107652,#107653,#107654,#107655,#107656),(#107657,#107658,#107659,#107660,
#107661,#107662,#107663,#107664,#107665,#107666,#107667,#107668,#107669,
#107670,#107671,#107672,#107673,#107674,#107675,#107676),(#107677,#107678,
#107679,#107680,#107681,#107682,#107683,#107684,#107685,#107686,#107687,
#107688,#107689,#107690,#107691,#107692,#107693,#107694,#107695,#107696)),
 .UNSPECIFIED.,.F.,.F.,.F.)
B_SPLINE_SURFACE_WITH_KNOTS((3,3),(4,2,2,2,2,2,2,2,2,4),(-0.000135176970269171,
1.),(-0.000135176959615847,0.00348062859397991,0.00696125718795983,0.0104418857819397,
0.0121822000789297,0.0130523572274247,0.0134874358016722,0.0137049750887959,
0.0138137447323578,0.0140575175161575),.UNSPECIFIED.)
GEOMETRIC_REPRESENTATION_ITEM()
RATIONAL_B_SPLINE_SURFACE(((1.00001117149249,1.00001015704503,1.00000940603126,
1.00000808068611,1.00000750901156,1.00000626539548,1.00000561215028,1.00000417007858,
1.0000036102326,1.00000249715562,1.00000207892323,1.00000134902995,1.00000108732731,
1.00000067164271,1.00000052811662,1.00000031864702,1.00000024878359,1.0000000538439,
0.999999960354097,1.00000058113605),(0.958678270173485,0.962430564119043,
0.965208455118998,0.970110714508499,0.97222525571465,0.976825211174398,
0.97924147037738,0.984575484367532,0.98664627342703,0.990763383675517,0.992310364604706,
0.995010133965248,0.995978134033495,0.99751569108318,0.998046573237594,
0.998821370919239,0.999079785584174,0.999800839219237,1.00014664444267,
0.997850462048964),(1.,1.,1.,1.,1.,1.,1.,1.,1.,1.,1.,1.,1.,1.,1.,1.,1.,
1.,1.,1.)))
REPRESENTATION_ITEM('')
SURFACE()
);
#530=(
BOUNDED_SURFACE()
B_SPLINE_SURFACE(2,3,((#107868,#107869,#107870,#107871,#107872,#107873,
#107874,#107875,#107876,#107877,#107878,#107879,#107880,#107881,#107882,
#107883,#107884,#107885,#107886,#107887),(#107888,#107889,#107890,#107891,
#107892,#107893,#107894,#107895,#107896,#107897,#107898,#107899,#107900,
#107901,#107902,#107903,#107904,#107905,#107906,#107907),(#107908,#107909,
#107910,#107911,#107912,#107913,#107914,#107915,#107916,#107917,#107918,
#107919,#107920,#107921,#107922,#107923,#107924,#107925,#107926,#107927)),
 .UNSPECIFIED.,.F.,.F.,.F.)
B_SPLINE_SURFACE_WITH_KNOTS((3,3),(4,2,2,2,2,2,2,2,2,4),(0.,1.),(0.,0.000109729844320906,
0.000219459688641811,0.000438919377283623,0.000877838754567245,0.00175567750913449,
0.00351135501826898,0.00702271003653796,0.0105340650548069,0.0140454200730759),
 .UNSPECIFIED.)
GEOMETRIC_REPRESENTATION_ITEM()
RATIONAL_B_SPLINE_SURFACE(((1.,1.,1.,1.,1.,1.,1.,1.,1.,1.,1.,1.,1.,1.,1.,
1.,1.,1.,1.,1.),(0.999657324975727,0.999717493905617,0.999522643707703,
0.999070464541343,0.998813948146736,0.998036042572096,0.997503919051332,
0.995969433225068,0.995004748983325,0.992304358329842,0.990758149230285,
0.986644758300787,0.98457467626182,0.979242486997106,0.976826910502357,
0.972228101226629,0.970113978297922,0.965306066196195,0.962642624580763,
0.959100588261126),(1.,1.,1.,1.,1.,1.,1.,1.,1.,1.,1.,1.,1.,1.,1.,1.,1.,
1.,1.,1.)))
REPRESENTATION_ITEM('')
SURFACE()
);
#531=(
BOUNDED_SURFACE()
B_SPLINE_SURFACE(3,2,((#107971,#107972,#107973),(#107974,#107975,#107976),
(#107977,#107978,#107979),(#107980,#107981,#107982),(#107983,#107984,#107985),
(#107986,#107987,#107988),(#107989,#107990,#107991),(#107992,#107993,#107994),
(#107995,#107996,#107997),(#107998,#107999,#108000),(#108001,#108002,#108003),
(#108004,#108005,#108006),(#108007,#108008,#108009),(#108010,#108011,#108012),
(#108013,#108014,#108015),(#108016,#108017,#108018),(#108019,#108020,#108021),
(#108022,#108023,#108024),(#108025,#108026,#108027),(#108028,#108029,#108030),
(#108031,#108032,#108033),(#108034,#108035,#108036),(#108037,#108038,#108039),
(#108040,#108041,#108042),(#108043,#108044,#108045),(#108046,#108047,#108048),
(#108049,#108050,#108051),(#108052,#108053,#108054),(#108055,#108056,#108057),
(#108058,#108059,#108060),(#108061,#108062,#108063),(#108064,#108065,#108066),
(#108067,#108068,#108069),(#108070,#108071,#108072),(#108073,#108074,#108075),
(#108076,#108077,#108078),(#108079,#108080,#108081),(#108082,#108083,#108084),
(#108085,#108086,#108087),(#108088,#108089,#108090),(#108091,#108092,#108093),
(#108094,#108095,#108096),(#108097,#108098,#108099),(#108100,#108101,#108102),
(#108103,#108104,#108105),(#108106,#108107,#108108),(#108109,#108110,#108111),
(#108112,#108113,#108114),(#108115,#108116,#108117),(#108118,#108119,#108120)),
 .UNSPECIFIED.,.F.,.F.,.F.)
B_SPLINE_SURFACE_WITH_KNOTS((4,2,2,2,2,2,2,2,2,2,2,2,2,2,2,2,2,2,2,2,2,
2,2,2,4),(3,3),(-1.13330446568048E-9,0.00304696334124135,0.00457044557851426,
0.00609392781578717,0.00914089229033298,0.0106643745276059,0.0121878567648788,
0.0152348212394246,0.0167583034766975,0.0182817857139704,0.0198052679512433,
0.0213287501885163,0.0243757146630621,0.025899196900335,0.0274226791376079,
0.0304696436121537,0.0319931258494266,0.0335166080866995,0.0350400903239724,
0.0365635725612453,0.0396105370357911,0.0411340192730641,0.042657501510337,
0.0457044659848828,0.0487514304594286),(0.,1.),.UNSPECIFIED.)
GEOMETRIC_REPRESENTATION_ITEM()
RATIONAL_B_SPLINE_SURFACE(((1.,0.95910060504317,1.),(1.,0.956466363387595,
1.),(1.,0.953904104280601,1.),(1.,0.950152983941249,1.),(1.,0.948918062221464,
1.),(1.,0.946477821782282,1.),(1.,0.94527021579765,1.),(1.,0.94176873399043,
1.),(1.,0.939568108016062,1.),(1.,0.936456301646216,1.),(1.,0.935446381081403,
1.),(1.,0.933512525445083,1.),(1.,0.932593831502409,1.),(1.,0.929976273524672,
1.),(1.,0.928414554057225,1.),(1.,0.926348530792945,1.),(1.,0.925709871881876,
1.),(1.,0.92455194891129,1.),(1.,0.924029117459157,1.),(1.,0.923093685105131,
1.),(1.,0.922681084897534,1.),(1.,0.921967471313838,1.),(1.,0.921665342560623,
1.),(1.,0.9209451144039,1.),(1.,0.920706818195311,1.),(1.,0.920704026348631,
1.),(1.,0.920762647276751,1.),(1.,0.921003173577676,1.),(1.,0.921183688500242,
1.),(1.,0.921897842299975,1.),(1.,0.922603184315874,1.),(1.,0.924012349161723,
1.),(1.,0.924543715407924,1.),(1.,0.925703681149383,1.),(1.,0.926334117542559,
1.),(1.,0.927694705062598,1.),(1.,0.928424856105636,1.),(1.,0.929986765782697,
1.),(1.,0.930821416663629,1.),(1.,0.933466268200976,1.),(1.,0.935380661289521,
1.),(1.,0.938479389104017,1.),(1.,0.939550441117218,1.),(1.,0.941772541139333,
1.),(1.,0.942922700563072,1.),(1.,0.946419497439487,1.),(1.,0.948836430972207,
1.),(1.,0.953857348437485,1.),(1.,0.956474137615393,1.),(1.,0.959100607982882,
1.)))
REPRESENTATION_ITEM('')
SURFACE()
);
#532=(
BOUNDED_SURFACE()
B_SPLINE_SURFACE(3,2,((#108222,#108223,#108224),(#108225,#108226,#108227),
(#108228,#108229,#108230),(#108231,#108232,#108233)),.UNSPECIFIED.,.F.,
 .F.,.F.)
B_SPLINE_SURFACE_WITH_KNOTS((4,4),(3,3),(0.,0.187887697326484),(0.,1.),
 .UNSPECIFIED.)
GEOMETRIC_REPRESENTATION_ITEM()
RATIONAL_B_SPLINE_SURFACE(((1.,0.691136406812905,1.),(1.,0.691136342942116,
1.),(1.,0.691231690462588,1.),(1.,0.691420658757825,1.)))
REPRESENTATION_ITEM('')
SURFACE()
);
#533=(
BOUNDED_SURFACE()
B_SPLINE_SURFACE(3,2,((#108239,#108240,#108241),(#108242,#108243,#108244),
(#108245,#108246,#108247),(#108248,#108249,#108250),(#108251,#108252,#108253),
(#108254,#108255,#108256),(#108257,#108258,#108259),(#108260,#108261,#108262),
(#108263,#108264,#108265),(#108266,#108267,#108268),(#108269,#108270,#108271),
(#108272,#108273,#108274),(#108275,#108276,#108277),(#108278,#108279,#108280)),
 .UNSPECIFIED.,.F.,.F.,.F.)
B_SPLINE_SURFACE_WITH_KNOTS((4,2,2,2,2,2,4),(3,3),(-5.09575021068187E-18,
0.000418798639400911,0.000837597278801827,0.00167519455760366,0.00209399319700457,
0.00251279183640549,0.00335038911520732),(0.,1.),.UNSPECIFIED.)
GEOMETRIC_REPRESENTATION_ITEM()
RATIONAL_B_SPLINE_SURFACE(((1.,0.832509039408652,1.),(1.,0.83240130202873,
1.),(1.,0.831692080434241,1.),(1.,0.829051368007843,1.),(1.,0.827087972022128,
1.),(1.,0.819412784139442,1.),(1.,0.811767959045028,1.),(1.,0.796343038541118,
1.),(1.,0.790447389343154,1.),(1.,0.777359023391674,1.),(1.,0.770147364871475,
1.),(1.,0.745972970176443,1.),(1.,0.726852109873052,1.),(1.,0.704100791083894,
1.)))
REPRESENTATION_ITEM('')
SURFACE()
);
#534=(
BOUNDED_SURFACE()
B_SPLINE_SURFACE(3,2,((#108311,#108312,#108313),(#108314,#108315,#108316),
(#108317,#108318,#108319),(#108320,#108321,#108322)),.UNSPECIFIED.,.F.,
 .F.,.F.)
B_SPLINE_SURFACE_WITH_KNOTS((4,4),(3,3),(2.60208521396521E-18,0.0662627890164079),
(0.,1.),.UNSPECIFIED.)
GEOMETRIC_REPRESENTATION_ITEM()
RATIONAL_B_SPLINE_SURFACE(((1.,0.832509039408651,1.),(1.,0.841310991800236,
1.),(1.,0.850167465444484,1.),(1.,0.859129920522142,1.)))
REPRESENTATION_ITEM('')
SURFACE()
);
#535=(
BOUNDED_SURFACE()
B_SPLINE_SURFACE(2,2,((#108335,#108336,#108337),(#108338,#108339,#108340),
(#108341,#108342,#108343)),.UNSPECIFIED.,.F.,.F.,.F.)
B_SPLINE_SURFACE_WITH_KNOTS((3,3),(3,3),(-1.5707963267943,-0.0610865238189587),
(-1.47480321793498,-1.59630998889929E-13),.UNSPECIFIED.)
GEOMETRIC_REPRESENTATION_ITEM()
RATIONAL_B_SPLINE_SURFACE(((1.,0.740218127486962,1.),(0.728370969882315,
0.539153395442149,0.728370969882315),(1.,0.740218127486962,1.)))
REPRESENTATION_ITEM('')
SURFACE()
);
#536=(
BOUNDED_SURFACE()
B_SPLINE_SURFACE(3,2,((#108351,#108352,#108353),(#108354,#108355,#108356),
(#108357,#108358,#108359),(#108360,#108361,#108362),(#108363,#108364,#108365),
(#108366,#108367,#108368)),.UNSPECIFIED.,.F.,.F.,.F.)
B_SPLINE_SURFACE_WITH_KNOTS((4,2,4),(3,3),(5.8215877494705,6.0523940512129,
6.2832003529553),(0.,1.00001504577572),.UNSPECIFIED.)
GEOMETRIC_REPRESENTATION_ITEM()
RATIONAL_B_SPLINE_SURFACE(((1.,0.728366726129454,1.00000817386663),(1.,
0.729168950224329,1.00000814972647),(1.,0.729782413285645,1.00000813126641),
(1.,0.73060409341955,1.00000810654078),(1.,0.730811988146255,1.00000810028491),
(1.,0.730811961038305,1.00000810028572)))
REPRESENTATION_ITEM('')
SURFACE()
);
#537=(
BOUNDED_SURFACE()
B_SPLINE_SURFACE(3,2,((#108401,#108402,#108403),(#108404,#108405,#108406),
(#108407,#108408,#108409),(#108410,#108411,#108412),(#108413,#108414,#108415),
(#108416,#108417,#108418),(#108419,#108420,#108421),(#108422,#108423,#108424),
(#108425,#108426,#108427),(#108428,#108429,#108430)),.UNSPECIFIED.,.F.,
 .F.,.F.)
B_SPLINE_SURFACE_WITH_KNOTS((4,2,2,2,4),(3,3),(3.29595941387912,3.69094850509142,
4.08593759630372,4.48092668751602,4.87593991425815),(0.,1.00002413552983),
 .UNSPECIFIED.)
GEOMETRIC_REPRESENTATION_ITEM()
RATIONAL_B_SPLINE_SURFACE(((1.,0.725584773828777,1.00001324631375),(1.,
0.725212956132452,1.00001326426179),(1.,0.724356616619883,1.0000133055982),
(1.,0.72180844931395,1.00001342860094),(1.,0.720115265225984,1.00001351033273),
(1.,0.716134412396088,1.00001370249271),(1.,0.71384798508871,1.00001381286098),
(1.,0.709019955574031,1.00001404591508),(1.,0.706480399627612,1.00001416850214),
(1.,0.704007127338806,1.00001428788961)))
REPRESENTATION_ITEM('')
SURFACE()
);
#538=(
BOUNDED_SURFACE()
B_SPLINE_SURFACE(3,2,((#108447,#108448,#108449),(#108450,#108451,#108452),
(#108453,#108454,#108455),(#108456,#108457,#108458),(#108459,#108460,#108461),
(#108462,#108463,#108464),(#108465,#108466,#108467),(#108468,#108469,#108470),
(#108471,#108472,#108473),(#108474,#108475,#108476)),.UNSPECIFIED.,.F.,
 .F.,.F.)
B_SPLINE_SURFACE_WITH_KNOTS((4,2,2,2,4),(3,3),(1.40726952845127,1.80225861966357,
2.19724771087587,2.59223680208817,2.98722589330047),(0.,1.),
 .UNSPECIFIED.)
GEOMETRIC_REPRESENTATION_ITEM()
RATIONAL_B_SPLINE_SURFACE(((1.,0.704014724455969,1.),(1.,0.706487794036354,
1.),(1.,0.709027125860647,1.),(1.,0.713854891352542,1.),(1.,0.716141263477087,
1.),(1.,0.72012202022931,1.),(1.,0.72181516345237,1.),(1.,0.724363269258419,
1.),(1.,0.725219588103281,1.),(1.,0.725591396825804,1.)))
REPRESENTATION_ITEM('')
SURFACE()
);
#539=(
BOUNDED_SURFACE()
B_SPLINE_SURFACE(3,2,((#108495,#108496,#108497),(#108498,#108499,#108500),
(#108501,#108502,#108503),(#108504,#108505,#108506),(#108507,#108508,#108509),
(#108510,#108511,#108512),(#108513,#108514,#108515),(#108516,#108517,#108518),
(#108519,#108520,#108521),(#108522,#108523,#108524)),.UNSPECIFIED.,.F.,
 .F.,.F.)
B_SPLINE_SURFACE_WITH_KNOTS((4,2,2,2,4),(3,3),(1.40726952845127,1.80225861966357,
2.19724771087587,2.59223680208817,2.98722589330047),(0.,1.),
 .UNSPECIFIED.)
GEOMETRIC_REPRESENTATION_ITEM()
RATIONAL_B_SPLINE_SURFACE(((1.,0.704014724455969,1.),(1.,0.706487794036354,
1.),(1.,0.709027125860647,1.),(1.,0.713854891352542,1.),(1.,0.716141263477087,
1.),(1.,0.72012202022931,1.),(1.,0.72181516345237,1.),(1.,0.724363269258419,
1.),(1.,0.725219588103281,1.),(1.,0.725591396825804,1.)))
REPRESENTATION_ITEM('')
SURFACE()
);
#540=(
BOUNDED_SURFACE()
B_SPLINE_SURFACE(3,2,((#108541,#108542,#108543),(#108544,#108545,#108546),
(#108547,#108548,#108549),(#108550,#108551,#108552),(#108553,#108554,#108555),
(#108556,#108557,#108558),(#108559,#108560,#108561),(#108562,#108563,#108564),
(#108565,#108566,#108567),(#108568,#108569,#108570)),.UNSPECIFIED.,.F.,
 .F.,.F.)
B_SPLINE_SURFACE_WITH_KNOTS((4,2,2,2,4),(3,3),(3.29595941387912,3.69094850509142,
4.08593759630372,4.48092668751602,4.87593991425805),(-2.41355298336257E-5,
1.),.UNSPECIFIED.)
GEOMETRIC_REPRESENTATION_ITEM()
RATIONAL_B_SPLINE_SURFACE(((1.00001324631376,0.725584773828776,1.),(1.00001326426179,
0.72521295613245,1.),(1.00001330559821,0.724356616619881,1.),(1.00001342860094,
0.721808449313948,1.),(1.00001351033273,0.720115265225983,1.),(1.00001370249272,
0.716134412396086,1.),(1.00001381286099,0.713847985088708,1.),(1.00001404591509,
0.709019955574029,1.),(1.00001416850214,0.706480399627611,1.),(1.00001428788962,
0.704007127338806,1.)))
REPRESENTATION_ITEM('')
SURFACE()
);
#541=(
BOUNDED_SURFACE()
B_SPLINE_SURFACE(3,2,((#108796,#108797,#108798,#108799,#108800),(#108801,
#108802,#108803,#108804,#108805),(#108806,#108807,#108808,#108809,#108810),
(#108811,#108812,#108813,#108814,#108815),(#108816,#108817,#108818,#108819,
#108820),(#108821,#108822,#108823,#108824,#108825),(#108826,#108827,#108828,
#108829,#108830),(#108831,#108832,#108833,#108834,#108835),(#108836,#108837,
#108838,#108839,#108840),(#108841,#108842,#108843,#108844,#108845)),
 .UNSPECIFIED.,.F.,.F.,.F.)
B_SPLINE_SURFACE_WITH_KNOTS((4,3,3,4),(3,2,3),(-0.340695207147559,-1.38777878078145E-17,
0.00472726817237507,0.0653846687755902),(0.,1.,8.50431964984936),
 .UNSPECIFIED.)
GEOMETRIC_REPRESENTATION_ITEM()
RATIONAL_B_SPLINE_SURFACE(((1.,0.890330525956496,1.,1.,1.),(1.,0.890330525956496,
1.,1.,1.),(1.,0.890330525956496,1.,1.,1.),(1.,0.890330525956496,1.,1.,1.),
(1.,0.892540315178216,1.,1.,1.),(1.,0.892376524245411,1.,1.,1.),(1.,0.889854963301626,
1.,1.,1.),(1.,0.889854963301626,1.,1.,1.),(1.,0.889854963301626,1.,1.,1.),
(1.,0.889854963301626,1.,1.,1.)))
REPRESENTATION_ITEM('')
SURFACE()
);
#542=(
BOUNDED_SURFACE()
B_SPLINE_SURFACE(2,2,((#108904,#108905,#108906),(#108907,#108908,#108909),
(#108910,#108911,#108912)),.UNSPECIFIED.,.F.,.F.,.F.)
B_SPLINE_SURFACE_WITH_KNOTS((3,3),(3,3),(0.279252680319129,1.57079632679499),
(-1.57079632679487,-0.925024503556999),.UNSPECIFIED.)
GEOMETRIC_REPRESENTATION_ITEM()
RATIONAL_B_SPLINE_SURFACE(((1.,0.948323655206204,1.),(0.798635510047271,
0.757364946065499,0.798635510047271),(1.,0.948323655206204,1.)))
REPRESENTATION_ITEM('')
SURFACE()
);
#543=(
BOUNDED_SURFACE()
B_SPLINE_SURFACE(2,2,((#108924,#108925,#108926),(#108927,#108928,#108929),
(#108930,#108931,#108932)),.UNSPECIFIED.,.F.,.F.,.F.)
B_SPLINE_SURFACE_WITH_KNOTS((3,3),(3,3),(0.279252680319131,1.57079632679504),
(-2.21656815003281,-1.57079632679495),.UNSPECIFIED.)
GEOMETRIC_REPRESENTATION_ITEM()
RATIONAL_B_SPLINE_SURFACE(((1.,0.948323655206206,1.),(0.79863551004726,
0.757364946065491,0.79863551004726),(1.,0.948323655206206,1.)))
REPRESENTATION_ITEM('')
SURFACE()
);
#544=(
BOUNDED_SURFACE()
B_SPLINE_SURFACE(3,2,((#109304,#109305,#109306),(#109307,#109308,#109309),
(#109310,#109311,#109312),(#109313,#109314,#109315),(#109316,#109317,#109318),
(#109319,#109320,#109321)),.UNSPECIFIED.,.F.,.F.,.F.)
B_SPLINE_SURFACE_WITH_KNOTS((4,2,4),(3,3),(-5.19417543283385E-5,0.350329448920772,
0.700710839595872),(-5.19417543265622E-5,1.),.UNSPECIFIED.)
GEOMETRIC_REPRESENTATION_ITEM()
RATIONAL_B_SPLINE_SURFACE(((1.00002753417141,0.734951468521874,1.),(1.0000275339576,
0.734953526766634,1.),(1.00002759275738,0.734387510258953,1.),(1.00002782089961,
0.732191375047898,1.),(1.00002799022644,0.73056140668154,1.),(1.00002820612024,
0.728483176947187,1.)))
REPRESENTATION_ITEM('')
SURFACE()
);
#545=(
BOUNDED_SURFACE()
B_SPLINE_SURFACE(3,2,((#109373,#109374,#109375),(#109376,#109377,#109378),
(#109379,#109380,#109381),(#109382,#109383,#109384)),.UNSPECIFIED.,.F.,
 .F.,.F.)
B_SPLINE_SURFACE_WITH_KNOTS((4,4),(3,3),(-2.62587102538357E-5,0.462745148614214),
(0.,1.00002625871025),.UNSPECIFIED.)
GEOMETRIC_REPRESENTATION_ITEM()
RATIONAL_B_SPLINE_SURFACE(((1.,0.693172753096823,1.00001611377555),(1.,
0.693172585364475,1.00001611378436),(1.,0.694650520299686,1.00001603616703),
(1.,0.694650352567338,1.00001603617584)))
REPRESENTATION_ITEM('')
SURFACE()
);
#546=(
BOUNDED_SURFACE()
B_SPLINE_SURFACE(3,2,((#109408,#109409,#109410),(#109411,#109412,#109413),
(#109414,#109415,#109416),(#109417,#109418,#109419)),.UNSPECIFIED.,.F.,
 .F.,.F.)
B_SPLINE_SURFACE_WITH_KNOTS((4,4),(3,3),(-2.62587102511312E-5,0.462745148614214),
(-2.62587102538107E-5,1.),.UNSPECIFIED.)
GEOMETRIC_REPRESENTATION_ITEM()
RATIONAL_B_SPLINE_SURFACE(((1.00001611377555,0.693172753096823,1.),(1.00001611378436,
0.693172585364475,1.),(1.00001603616703,0.694650520299686,1.),(1.00001603617584,
0.694650352567338,1.)))
REPRESENTATION_ITEM('')
SURFACE()
);
#547=(
BOUNDED_SURFACE()
B_SPLINE_SURFACE(3,2,((#109443,#109444,#109445),(#109446,#109447,#109448),
(#109449,#109450,#109451),(#109452,#109453,#109454),(#109455,#109456,#109457),
(#109458,#109459,#109460)),.UNSPECIFIED.,.F.,.F.,.F.)
B_SPLINE_SURFACE_WITH_KNOTS((4,2,4),(3,3),(-5.19417543213911E-5,0.350329448920772,
0.700710839595859),(0.,1.00005194175432),.UNSPECIFIED.)
GEOMETRIC_REPRESENTATION_ITEM()
RATIONAL_B_SPLINE_SURFACE(((1.,0.734951468521875,1.00002753417141),(1.,
0.734953526766636,1.00002753395759),(1.,0.734387510258954,1.00002759275737),
(1.,0.732191375047899,1.0000278208996),(1.,0.730561406681542,1.00002799022644),
(1.,0.728483176947189,1.00002820612023)))
REPRESENTATION_ITEM('')
SURFACE()
);
#548=(
BOUNDED_SURFACE()
B_SPLINE_SURFACE(3,2,((#109526,#109527,#109528),(#109529,#109530,#109531),
(#109532,#109533,#109534),(#109535,#109536,#109537),(#109538,#109539,#109540),
(#109541,#109542,#109543),(#109544,#109545,#109546),(#109547,#109548,#109549),
(#109550,#109551,#109552),(#109553,#109554,#109555)),.UNSPECIFIED.,.F.,
 .F.,.F.)
B_SPLINE_SURFACE_WITH_KNOTS((4,2,2,2,4),(3,3),(3.54172709678598E-16,0.305761777457725,
0.611523554915449,0.917285332373173,1.2230471098309),(0.,1.),
 .UNSPECIFIED.)
GEOMETRIC_REPRESENTATION_ITEM()
RATIONAL_B_SPLINE_SURFACE(((1.,0.95148389481942,1.),(1.,0.951487096956106,
1.),(1.,0.948156559146969,1.),(1.,0.934949325104171,1.),(1.,0.925069195221107,
1.),(1.,0.899065558165242,1.),(1.,0.882941412614773,1.),(1.,0.844978147737314,
1.),(1.,0.823141851010041,1.),(1.,0.798828239418194,1.)))
REPRESENTATION_ITEM('')
SURFACE()
);
#549=(
BOUNDED_SURFACE()
B_SPLINE_SURFACE(3,2,((#109690,#109691,#109692),(#109693,#109694,#109695),
(#109696,#109697,#109698),(#109699,#109700,#109701),(#109702,#109703,#109704),
(#109705,#109706,#109707),(#109708,#109709,#109710),(#109711,#109712,#109713),
(#109714,#109715,#109716),(#109717,#109718,#109719)),.UNSPECIFIED.,.F.,
 .F.,.F.)
B_SPLINE_SURFACE_WITH_KNOTS((4,2,2,2,4),(3,3),(3.54172709678598E-16,0.305761777457725,
0.611523554915449,0.917285332373173,1.2230471098309),(0.,1.),
 .UNSPECIFIED.)
GEOMETRIC_REPRESENTATION_ITEM()
RATIONAL_B_SPLINE_SURFACE(((1.,0.95148389481942,1.),(1.,0.951487096956106,
1.),(1.,0.948156559146969,1.),(1.,0.934949325104171,1.),(1.,0.925069195221107,
1.),(1.,0.899065558165242,1.),(1.,0.882941412614773,1.),(1.,0.844978147737314,
1.),(1.,0.823141851010041,1.),(1.,0.798828239418194,1.)))
REPRESENTATION_ITEM('')
SURFACE()
);
#550=(
BOUNDED_SURFACE()
B_SPLINE_SURFACE(3,2,((#109854,#109855,#109856),(#109857,#109858,#109859),
(#109860,#109861,#109862),(#109863,#109864,#109865),(#109866,#109867,#109868),
(#109869,#109870,#109871),(#109872,#109873,#109874),(#109875,#109876,#109877),
(#109878,#109879,#109880),(#109881,#109882,#109883)),.UNSPECIFIED.,.F.,
 .F.,.F.)
B_SPLINE_SURFACE_WITH_KNOTS((4,2,2,2,4),(3,3),(-1.77635683940025E-15,0.355725288064109,
0.71145057612822,1.06717586419233,1.42290115225644),(0.,1.),
 .UNSPECIFIED.)
GEOMETRIC_REPRESENTATION_ITEM()
RATIONAL_B_SPLINE_SURFACE(((1.,0.877428325440223,1.),(1.,0.8774344714638,
1.),(1.,0.874168543127406,1.),(1.,0.86132489373353,1.),(1.,0.851740093324153,
1.),(1.,0.826844620264501,1.),(1.,0.81153170410023,1.),(1.,0.776226737306156,
1.),(1.,0.756240098684356,1.),(1.,0.73468950671438,1.)))
REPRESENTATION_ITEM('')
SURFACE()
);
#551=(
BOUNDED_SURFACE()
B_SPLINE_SURFACE(3,2,((#110012,#110013,#110014),(#110015,#110016,#110017),
(#110018,#110019,#110020),(#110021,#110022,#110023),(#110024,#110025,#110026),
(#110027,#110028,#110029),(#110030,#110031,#110032),(#110033,#110034,#110035),
(#110036,#110037,#110038),(#110039,#110040,#110041)),.UNSPECIFIED.,.F.,
 .F.,.F.)
B_SPLINE_SURFACE_WITH_KNOTS((4,2,2,2,4),(3,3),(-1.77635683940025E-15,0.355725288064109,
0.71145057612822,1.06717586419233,1.42290115225644),(0.,1.),
 .UNSPECIFIED.)
GEOMETRIC_REPRESENTATION_ITEM()
RATIONAL_B_SPLINE_SURFACE(((1.,0.877428325440223,1.),(1.,0.8774344714638,
1.),(1.,0.874168543127406,1.),(1.,0.86132489373353,1.),(1.,0.851740093324153,
1.),(1.,0.826844620264501,1.),(1.,0.81153170410023,1.),(1.,0.776226737306156,
1.),(1.,0.756240098684356,1.),(1.,0.73468950671438,1.)))
REPRESENTATION_ITEM('')
SURFACE()
);
#552=(
BOUNDED_SURFACE()
B_SPLINE_SURFACE(3,2,((#110170,#110171,#110172),(#110173,#110174,#110175),
(#110176,#110177,#110178),(#110179,#110180,#110181)),.UNSPECIFIED.,.F.,
 .F.,.F.)
B_SPLINE_SURFACE_WITH_KNOTS((4,4),(3,3),(6.18765001020096,6.28318530717958),
(0.,1.),.UNSPECIFIED.)
GEOMETRIC_REPRESENTATION_ITEM()
RATIONAL_B_SPLINE_SURFACE(((1.,0.876726755707507,1.),(1.,0.877194318176748,
1.),(1.,0.877428343543106,1.),(1.,0.877428325440223,1.)))
REPRESENTATION_ITEM('')
SURFACE()
);
#553=(
BOUNDED_SURFACE()
B_SPLINE_SURFACE(3,2,((#110187,#110188,#110189),(#110190,#110191,#110192),
(#110193,#110194,#110195),(#110196,#110197,#110198)),.UNSPECIFIED.,.F.,
 .F.,.F.)
B_SPLINE_SURFACE_WITH_KNOTS((4,4),(3,3),(6.18765001020096,6.28318530717958),
(0.,1.),.UNSPECIFIED.)
GEOMETRIC_REPRESENTATION_ITEM()
RATIONAL_B_SPLINE_SURFACE(((1.,0.876726755707507,1.),(1.,0.877194318176748,
1.),(1.,0.877428343543106,1.),(1.,0.877428325440223,1.)))
REPRESENTATION_ITEM('')
SURFACE()
);
#554=(
BOUNDED_SURFACE()
B_SPLINE_SURFACE(3,2,((#110210,#110211,#110212),(#110213,#110214,#110215),
(#110216,#110217,#110218),(#110219,#110220,#110221)),.UNSPECIFIED.,.F.,
 .F.,.F.)
B_SPLINE_SURFACE_WITH_KNOTS((4,4),(3,3),(0.,0.0172920383741901),(0.,1.),
 .UNSPECIFIED.)
GEOMETRIC_REPRESENTATION_ITEM()
RATIONAL_B_SPLINE_SURFACE(((1.,0.915559557224316,1.),(1.,0.908790235352742,
1.),(1.,0.900981231808787,1.),(1.,0.891779005493401,1.)))
REPRESENTATION_ITEM('')
SURFACE()
);
#555=(
BOUNDED_SURFACE()
B_SPLINE_SURFACE(3,2,((#110242,#110243,#110244),(#110245,#110246,#110247),
(#110248,#110249,#110250),(#110251,#110252,#110253)),.UNSPECIFIED.,.F.,
 .F.,.F.)
B_SPLINE_SURFACE_WITH_KNOTS((4,4),(3,3),(5.77453271233288,6.14103176997623),
(0.,1.),.UNSPECIFIED.)
GEOMETRIC_REPRESENTATION_ITEM()
RATIONAL_B_SPLINE_SURFACE(((1.,0.731497055427732,1.),(1.,0.73313205100184,
1.),(1.,0.734217565232637,1.),(1.,0.73468950671438,1.)))
REPRESENTATION_ITEM('')
SURFACE()
);
#556=(
BOUNDED_SURFACE()
B_SPLINE_SURFACE(3,2,((#110271,#110272,#110273),(#110274,#110275,#110276),
(#110277,#110278,#110279),(#110280,#110281,#110282),(#110283,#110284,#110285),
(#110286,#110287,#110288)),.UNSPECIFIED.,.F.,.F.,.F.)
B_SPLINE_SURFACE_WITH_KNOTS((4,2,4),(3,3),(5.42101086242752E-20,0.000312867988404966,
0.000625735976809932),(0.,1.),.UNSPECIFIED.)
GEOMETRIC_REPRESENTATION_ITEM()
RATIONAL_B_SPLINE_SURFACE(((1.,0.798828239418195,1.),(1.,0.802591061888722,
1.),(1.,0.804923062367315,1.),(1.,0.80760181565237,1.),(1.,0.80788814422859,
1.),(1.,0.807362443320933,1.)))
REPRESENTATION_ITEM('')
SURFACE()
);
#557=(
BOUNDED_SURFACE()
B_SPLINE_SURFACE(3,2,((#110342,#110343,#110344),(#110345,#110346,#110347),
(#110348,#110349,#110350),(#110351,#110352,#110353),(#110354,#110355,#110356),
(#110357,#110358,#110359)),.UNSPECIFIED.,.F.,.F.,.F.)
B_SPLINE_SURFACE_WITH_KNOTS((4,2,4),(3,3),(-3.46944695195361E-18,0.00031283151146029,
0.000625663022920584),(0.,1.),.UNSPECIFIED.)
GEOMETRIC_REPRESENTATION_ITEM()
RATIONAL_B_SPLINE_SURFACE(((1.,0.807362443320933,1.),(1.,0.80788501027713,
1.),(1.,0.807605062812131,1.),(1.,0.804932149502423,1.),(1.,0.802588610190482,
1.),(1.,0.798828239418197,1.)))
REPRESENTATION_ITEM('')
SURFACE()
);
#558=(
BOUNDED_SURFACE()
B_SPLINE_SURFACE(3,2,((#110401,#110402,#110403),(#110404,#110405,#110406),
(#110407,#110408,#110409),(#110410,#110411,#110412),(#110413,#110414,#110415),
(#110416,#110417,#110418),(#110419,#110420,#110421),(#110422,#110423,#110424),
(#110425,#110426,#110427),(#110428,#110429,#110430)),.UNSPECIFIED.,.F.,
 .F.,.F.)
B_SPLINE_SURFACE_WITH_KNOTS((4,2,2,2,4),(3,3),(1.9185455437589,2.22745354260655,
2.53636154145421,2.84526954030186,3.15417753914951),(0.,1.),
 .UNSPECIFIED.)
GEOMETRIC_REPRESENTATION_ITEM()
RATIONAL_B_SPLINE_SURFACE(((1.,0.798828239418197,1.),(1.,0.823392164411664,
1.),(1.,0.845427119234131,1.),(1.,0.883662532231227,1.),(1.,0.899860058556627,
1.),(1.,0.925872211411234,1.),(1.,0.935687497918151,1.),(1.,0.948622792856395,
1.),(1.,0.951746370260766,1.),(1.,0.951467027930828,1.)))
REPRESENTATION_ITEM('')
SURFACE()
);
#559=(
BOUNDED_SURFACE()
B_SPLINE_SURFACE(3,2,((#110571,#110572,#110573),(#110574,#110575,#110576),
(#110577,#110578,#110579),(#110580,#110581,#110582)),.UNSPECIFIED.,.F.,
 .F.,.F.)
B_SPLINE_SURFACE_WITH_KNOTS((4,4),(3,3),(6.27060042161987,6.28318530717959),
(0.,1.),.UNSPECIFIED.)
GEOMETRIC_REPRESENTATION_ITEM()
RATIONAL_B_SPLINE_SURFACE(((1.,0.951467027930828,1.),(1.,0.951478272479706,
1.),(1.,0.951483894824646,1.),(1.,0.95148389481942,1.)))
REPRESENTATION_ITEM('')
SURFACE()
);
#560=(
BOUNDED_SURFACE()
B_SPLINE_SURFACE(3,2,((#110594,#110595,#110596),(#110597,#110598,#110599),
(#110600,#110601,#110602),(#110603,#110604,#110605),(#110606,#110607,#110608),
(#110609,#110610,#110611)),.UNSPECIFIED.,.F.,.F.,.F.)
B_SPLINE_SURFACE_WITH_KNOTS((4,2,4),(3,3),(-3.46944695195361E-18,0.00031283151146029,
0.000625663022920584),(0.,1.),.UNSPECIFIED.)
GEOMETRIC_REPRESENTATION_ITEM()
RATIONAL_B_SPLINE_SURFACE(((1.,0.807362443320933,1.),(1.,0.80788501027713,
1.),(1.,0.807605062812131,1.),(1.,0.804932149502423,1.),(1.,0.802588610190482,
1.),(1.,0.798828239418197,1.)))
REPRESENTATION_ITEM('')
SURFACE()
);
#561=(
BOUNDED_SURFACE()
B_SPLINE_SURFACE(3,2,((#110659,#110660,#110661),(#110662,#110663,#110664),
(#110665,#110666,#110667),(#110668,#110669,#110670),(#110671,#110672,#110673),
(#110674,#110675,#110676)),.UNSPECIFIED.,.F.,.F.,.F.)
B_SPLINE_SURFACE_WITH_KNOTS((4,2,4),(3,3),(5.42101086242752E-20,0.000312867988404966,
0.000625735976809932),(0.,1.),.UNSPECIFIED.)
GEOMETRIC_REPRESENTATION_ITEM()
RATIONAL_B_SPLINE_SURFACE(((1.,0.798828239418195,1.),(1.,0.802591061888722,
1.),(1.,0.804923062367315,1.),(1.,0.80760181565237,1.),(1.,0.80788814422859,
1.),(1.,0.807362443320933,1.)))
REPRESENTATION_ITEM('')
SURFACE()
);
#562=(
BOUNDED_SURFACE()
B_SPLINE_SURFACE(3,2,((#110715,#110716,#110717),(#110718,#110719,#110720),
(#110721,#110722,#110723),(#110724,#110725,#110726)),.UNSPECIFIED.,.F.,
 .F.,.F.)
B_SPLINE_SURFACE_WITH_KNOTS((4,4),(3,3),(6.27060042161987,6.28318530717959),
(0.,1.),.UNSPECIFIED.)
GEOMETRIC_REPRESENTATION_ITEM()
RATIONAL_B_SPLINE_SURFACE(((1.,0.951467027930828,1.),(1.,0.951478272479706,
1.),(1.,0.951483894824646,1.),(1.,0.95148389481942,1.)))
REPRESENTATION_ITEM('')
SURFACE()
);
#563=(
BOUNDED_SURFACE()
B_SPLINE_SURFACE(3,2,((#110738,#110739,#110740),(#110741,#110742,#110743),
(#110744,#110745,#110746),(#110747,#110748,#110749),(#110750,#110751,#110752),
(#110753,#110754,#110755),(#110756,#110757,#110758),(#110759,#110760,#110761),
(#110762,#110763,#110764),(#110765,#110766,#110767)),.UNSPECIFIED.,.F.,
 .F.,.F.)
B_SPLINE_SURFACE_WITH_KNOTS((4,2,2,2,4),(3,3),(1.9185455437589,2.22745354260655,
2.53636154145421,2.84526954030186,3.15417753914951),(0.,1.),
 .UNSPECIFIED.)
GEOMETRIC_REPRESENTATION_ITEM()
RATIONAL_B_SPLINE_SURFACE(((1.,0.798828239418197,1.),(1.,0.823392164411664,
1.),(1.,0.845427119234131,1.),(1.,0.883662532231227,1.),(1.,0.899860058556627,
1.),(1.,0.925872211411234,1.),(1.,0.935687497918151,1.),(1.,0.948622792856395,
1.),(1.,0.951746370260766,1.),(1.,0.951467027930828,1.)))
REPRESENTATION_ITEM('')
SURFACE()
);
#564=(
BOUNDED_SURFACE()
B_SPLINE_SURFACE(3,2,((#110905,#110906,#110907),(#110908,#110909,#110910),
(#110911,#110912,#110913),(#110914,#110915,#110916)),.UNSPECIFIED.,.F.,
 .F.,.F.)
B_SPLINE_SURFACE_WITH_KNOTS((4,4),(3,3),(5.77453271233288,6.14103176997623),
(0.,1.),.UNSPECIFIED.)
GEOMETRIC_REPRESENTATION_ITEM()
RATIONAL_B_SPLINE_SURFACE(((1.,0.731497055427732,1.),(1.,0.73313205100184,
1.),(1.,0.734217565232637,1.),(1.,0.73468950671438,1.)))
REPRESENTATION_ITEM('')
SURFACE()
);
#565=(
BOUNDED_SURFACE()
B_SPLINE_SURFACE(3,2,((#110922,#110923,#110924),(#110925,#110926,#110927),
(#110928,#110929,#110930),(#110931,#110932,#110933)),.UNSPECIFIED.,.F.,
 .F.,.F.)
B_SPLINE_SURFACE_WITH_KNOTS((4,4),(3,3),(0.,0.0172920383741901),(0.,1.),
 .UNSPECIFIED.)
GEOMETRIC_REPRESENTATION_ITEM()
RATIONAL_B_SPLINE_SURFACE(((1.,0.915559557224316,1.),(1.,0.908790235352742,
1.),(1.,0.900981231808787,1.),(1.,0.891779005493401,1.)))
REPRESENTATION_ITEM('')
SURFACE()
);
#566=(
BOUNDED_SURFACE()
B_SPLINE_SURFACE(3,2,((#110954,#110955,#110956),(#110957,#110958,#110959),
(#110960,#110961,#110962),(#110963,#110964,#110965)),.UNSPECIFIED.,.F.,
 .F.,.F.)
B_SPLINE_SURFACE_WITH_KNOTS((4,4),(3,3),(0.,0.0226287218308294),(0.,1.),
 .UNSPECIFIED.)
GEOMETRIC_REPRESENTATION_ITEM()
RATIONAL_B_SPLINE_SURFACE(((1.,0.922592273331123,1.),(1.,0.914497557763564,
1.),(1.,0.904700697765485,1.),(1.,0.89230811838896,1.)))
REPRESENTATION_ITEM('')
SURFACE()
);
#567=(
BOUNDED_SURFACE()
B_SPLINE_SURFACE(3,2,((#110974,#110975,#110976),(#110977,#110978,#110979),
(#110980,#110981,#110982),(#110983,#110984,#110985)),.UNSPECIFIED.,.F.,
 .F.,.F.)
B_SPLINE_SURFACE_WITH_KNOTS((4,4),(3,3),(0.,0.0226287218308294),(0.,1.),
 .UNSPECIFIED.)
GEOMETRIC_REPRESENTATION_ITEM()
RATIONAL_B_SPLINE_SURFACE(((1.,0.922592273331123,1.),(1.,0.914497557763564,
1.),(1.,0.904700697765485,1.),(1.,0.89230811838896,1.)))
REPRESENTATION_ITEM('')
SURFACE()
);
#568=(
BOUNDED_SURFACE()
B_SPLINE_SURFACE(3,2,((#111090,#111091,#111092),(#111093,#111094,#111095),
(#111096,#111097,#111098),(#111099,#111100,#111101),(#111102,#111103,#111104),
(#111105,#111106,#111107),(#111108,#111109,#111110),(#111111,#111112,#111113),
(#111114,#111115,#111116),(#111117,#111118,#111119)),.UNSPECIFIED.,.F.,
 .F.,.F.)
B_SPLINE_SURFACE_WITH_KNOTS((4,2,2,2,4),(3,3),(1.71869150133335,2.09830061364212,
2.47790972595089,2.85751883825965,3.23712795056842),(0.,1.),
 .UNSPECIFIED.)
GEOMETRIC_REPRESENTATION_ITEM()
RATIONAL_B_SPLINE_SURFACE(((1.,0.73468950671438,1.),(1.,0.757689149078365,
1.),(1.,0.778900991348622,1.),(1.,0.815905593580062,1.),(1.,0.831691597006462,
1.),(1.,0.856612427274522,1.),(1.,0.865750072339667,1.),(1.,0.876735624677884,
1.),(1.,0.878592466719876,1.),(1.,0.876726755707507,1.)))
REPRESENTATION_ITEM('')
SURFACE()
);
#569=(
BOUNDED_SURFACE()
B_SPLINE_SURFACE(3,2,((#111192,#111193,#111194),(#111195,#111196,#111197),
(#111198,#111199,#111200),(#111201,#111202,#111203),(#111204,#111205,#111206),
(#111207,#111208,#111209),(#111210,#111211,#111212),(#111213,#111214,#111215),
(#111216,#111217,#111218),(#111219,#111220,#111221)),.UNSPECIFIED.,.F.,
 .F.,.F.)
B_SPLINE_SURFACE_WITH_KNOTS((4,2,2,2,4),(3,3),(1.71869150133335,2.09830061364212,
2.47790972595089,2.85751883825965,3.23712795056842),(0.,1.),
 .UNSPECIFIED.)
GEOMETRIC_REPRESENTATION_ITEM()
RATIONAL_B_SPLINE_SURFACE(((1.,0.73468950671438,1.),(1.,0.757689149078365,
1.),(1.,0.778900991348622,1.),(1.,0.815905593580062,1.),(1.,0.831691597006462,
1.),(1.,0.856612427274522,1.),(1.,0.865750072339667,1.),(1.,0.876735624677884,
1.),(1.,0.878592466719876,1.),(1.,0.876726755707507,1.)))
REPRESENTATION_ITEM('')
SURFACE()
);
#570=(
BOUNDED_SURFACE()
B_SPLINE_SURFACE(3,2,((#111378,#111379,#111380),(#111381,#111382,#111383),
(#111384,#111385,#111386),(#111387,#111388,#111389)),.UNSPECIFIED.,.F.,
 .F.,.F.)
B_SPLINE_SURFACE_WITH_KNOTS((4,4),(3,3),(0.,0.0044026788245558),(0.,1.),
 .UNSPECIFIED.)
GEOMETRIC_REPRESENTATION_ITEM()
RATIONAL_B_SPLINE_SURFACE(((1.,0.891779005493402,1.),(1.,0.894199831724372,
1.),(1.,0.893773470679131,1.),(1.,0.890481625303933,1.)))
REPRESENTATION_ITEM('')
SURFACE()
);
#571=(
BOUNDED_SURFACE()
B_SPLINE_SURFACE(3,2,((#111428,#111429,#111430),(#111431,#111432,#111433),
(#111434,#111435,#111436),(#111437,#111438,#111439)),.UNSPECIFIED.,.F.,
 .F.,.F.)
B_SPLINE_SURFACE_WITH_KNOTS((4,4),(3,3),(0.,0.00474367130955936),(0.,1.),
 .UNSPECIFIED.)
GEOMETRIC_REPRESENTATION_ITEM()
RATIONAL_B_SPLINE_SURFACE(((1.,0.892308118388959,1.),(1.,0.894049496476187,
1.),(1.,0.893378737085832,1.),(1.,0.890330829062853,1.)))
REPRESENTATION_ITEM('')
SURFACE()
);
#572=(
BOUNDED_SURFACE()
B_SPLINE_SURFACE(3,2,((#111443,#111444,#111445),(#111446,#111447,#111448),
(#111449,#111450,#111451),(#111452,#111453,#111454)),.UNSPECIFIED.,.F.,
 .F.,.F.)
B_SPLINE_SURFACE_WITH_KNOTS((4,4),(3,3),(0.,0.00474367130955936),(0.,1.),
 .UNSPECIFIED.)
GEOMETRIC_REPRESENTATION_ITEM()
RATIONAL_B_SPLINE_SURFACE(((1.,0.892308118388959,1.),(1.,0.894049496476187,
1.),(1.,0.893378737085832,1.),(1.,0.890330829062853,1.)))
REPRESENTATION_ITEM('')
SURFACE()
);
#573=(
BOUNDED_SURFACE()
B_SPLINE_SURFACE(3,2,((#111458,#111459,#111460),(#111461,#111462,#111463),
(#111464,#111465,#111466),(#111467,#111468,#111469)),.UNSPECIFIED.,.F.,
 .F.,.F.)
B_SPLINE_SURFACE_WITH_KNOTS((4,4),(3,3),(0.,0.0044026788245558),(0.,1.),
 .UNSPECIFIED.)
GEOMETRIC_REPRESENTATION_ITEM()
RATIONAL_B_SPLINE_SURFACE(((1.,0.891779005493402,1.),(1.,0.894199831724372,
1.),(1.,0.893773470679131,1.),(1.,0.890481625303933,1.)))
REPRESENTATION_ITEM('')
SURFACE()
);
#574=(
BOUNDED_SURFACE()
B_SPLINE_SURFACE(3,2,((#111542,#111543,#111544),(#111545,#111546,#111547),
(#111548,#111549,#111550),(#111551,#111552,#111553),(#111554,#111555,#111556),
(#111557,#111558,#111559),(#111560,#111561,#111562),(#111563,#111564,#111565),
(#111566,#111567,#111568),(#111569,#111570,#111571),(#111572,#111573,#111574),
(#111575,#111576,#111577),(#111578,#111579,#111580),(#111581,#111582,#111583),
(#111584,#111585,#111586),(#111587,#111588,#111589),(#111590,#111591,#111592),
(#111593,#111594,#111595),(#111596,#111597,#111598),(#111599,#111600,#111601)),
 .UNSPECIFIED.,.F.,.F.,.F.)
B_SPLINE_SURFACE_WITH_KNOTS((4,2,2,2,2,2,2,2,2,4),(3,3),(-0.000145103473442963,
0.000302298903006419,0.000453448354509628,0.000529023080261233,0.000604597806012837,
0.000680172531764442,0.000755747257516046,0.000906896709019256,0.00105804616052247,
0.00135429908546881),(-0.000504793873576379,1.),.UNSPECIFIED.)
GEOMETRIC_REPRESENTATION_ITEM()
RATIONAL_B_SPLINE_SURFACE(((1.00011108393764,0.889970992661458,1.),(1.00008737447557,
0.913455293201917,1.),(1.00006407706802,0.936531452373784,1.),(1.00003694453525,
0.963406315750701,1.),(1.00003041718276,0.969871679960011,1.),(1.00002198342395,
0.97822534593305,1.),(1.00001940788876,0.980776422046862,1.),(1.00001515104315,
0.984992841685465,1.),(1.00001351169446,0.986616621984217,1.),(1.00001198367594,
0.988130129378612,1.),(1.00001214945794,0.987965921762413,1.),(1.00001423130381,
0.985903846548988,1.),(1.00001607622902,0.98407644202078,1.),(1.00002289500929,
0.977322417639011,1.),(1.00002893075112,0.971343995402196,1.),(1.00004187111017,
0.958526527001004,1.),(1.00004875882025,0.951704227405924,1.),(1.00006994943824,
0.930714850257406,1.),(1.00008506326736,0.915744552566146,1.),(1.00010087854628,
0.900079466535625,1.)))
REPRESENTATION_ITEM('')
SURFACE()
);
#575=(
BOUNDED_SURFACE()
B_SPLINE_SURFACE(3,2,((#111688,#111689,#111690),(#111691,#111692,#111693),
(#111694,#111695,#111696),(#111697,#111698,#111699),(#111700,#111701,#111702),
(#111703,#111704,#111705),(#111706,#111707,#111708),(#111709,#111710,#111711)),
 .UNSPECIFIED.,.F.,.F.,.F.)
B_SPLINE_SURFACE_WITH_KNOTS((4,2,2,4),(3,3),(0.,0.00102042175040353,0.00204084350080706,
0.00408168700161413),(0.,1.),.UNSPECIFIED.)
GEOMETRIC_REPRESENTATION_ITEM()
RATIONAL_B_SPLINE_SURFACE(((1.,0.9155595572253,1.),(1.,0.902208755774441,
1.),(1.,0.88803831959406,1.),(1.,0.858296347672782,1.),(1.,0.842673276004672,
1.),(1.,0.794006366768701,1.),(1.,0.759545445520026,1.),(1.,0.722350066312589,
1.)))
REPRESENTATION_ITEM('')
SURFACE()
);
#576=(
BOUNDED_SURFACE()
B_SPLINE_SURFACE(3,2,((#111807,#111808,#111809),(#111810,#111811,#111812),
(#111813,#111814,#111815),(#111816,#111817,#111818),(#111819,#111820,#111821),
(#111822,#111823,#111824),(#111825,#111826,#111827),(#111828,#111829,#111830)),
 .UNSPECIFIED.,.F.,.F.,.F.)
B_SPLINE_SURFACE_WITH_KNOTS((4,2,2,4),(3,3),(-3.59521440396193E-16,0.00141362845549178,
0.00282725691098392,0.00565451382196819),(0.,1.),.UNSPECIFIED.)
GEOMETRIC_REPRESENTATION_ITEM()
RATIONAL_B_SPLINE_SURFACE(((1.,0.811835924523646,1.),(1.,0.807456531197405,
1.),(1.,0.802518581984056,1.),(1.,0.791557578497205,1.),(1.,0.785536408611306,
1.),(1.,0.765718356293528,1.),(1.,0.750995367777048,1.),(1.,0.734748532838395,
1.)))
REPRESENTATION_ITEM('')
SURFACE()
);
#577=(
BOUNDED_SURFACE()
B_SPLINE_SURFACE(3,2,((#111859,#111860,#111861),(#111862,#111863,#111864),
(#111865,#111866,#111867),(#111868,#111869,#111870)),.UNSPECIFIED.,.F.,
 .F.,.F.)
B_SPLINE_SURFACE_WITH_KNOTS((4,4),(3,3),(0.,0.00038429493749017),(0.,1.),
 .UNSPECIFIED.)
GEOMETRIC_REPRESENTATION_ITEM()
RATIONAL_B_SPLINE_SURFACE(((1.,0.73149705542773,1.),(1.,0.733511450764141,
1.),(1.,0.73468288887091,1.),(1.,0.734748532838391,1.)))
REPRESENTATION_ITEM('')
SURFACE()
);
#578=(
BOUNDED_SURFACE()
B_SPLINE_SURFACE(3,2,((#111883,#111884,#111885),(#111886,#111887,#111888),
(#111889,#111890,#111891),(#111892,#111893,#111894),(#111895,#111896,#111897),
(#111898,#111899,#111900),(#111901,#111902,#111903),(#111904,#111905,#111906),
(#111907,#111908,#111909),(#111910,#111911,#111912)),.UNSPECIFIED.,.F.,
 .F.,.F.)
B_SPLINE_SURFACE_WITH_KNOTS((4,2,2,2,4),(3,3),(0.,0.00450547199494551,0.00901094398989101,
0.0135164159848365,0.018021887979782),(0.,1.),.UNSPECIFIED.)
GEOMETRIC_REPRESENTATION_ITEM()
RATIONAL_B_SPLINE_SURFACE(((1.,0.725374371012488,1.),(1.,0.741797635640407,
1.),(1.,0.757600951347971,1.),(1.,0.788170600039172,1.),(1.,0.802937425890607,
1.),(1.,0.831578919750086,1.),(1.,0.845453414855804,1.),(1.,0.872401065246026,
1.),(1.,0.885473828596799,1.),(1.,0.898164555411162,1.)))
REPRESENTATION_ITEM('')
SURFACE()
);
#579=(
BOUNDED_SURFACE()
B_SPLINE_SURFACE(3,2,((#112216,#112217,#112218,#112219,#112220),(#112221,
#112222,#112223,#112224,#112225),(#112226,#112227,#112228,#112229,#112230),
(#112231,#112232,#112233,#112234,#112235),(#112236,#112237,#112238,#112239,
#112240),(#112241,#112242,#112243,#112244,#112245),(#112246,#112247,#112248,
#112249,#112250),(#112251,#112252,#112253,#112254,#112255),(#112256,#112257,
#112258,#112259,#112260),(#112261,#112262,#112263,#112264,#112265)),
 .UNSPECIFIED.,.F.,.F.,.F.)
B_SPLINE_SURFACE_WITH_KNOTS((4,3,3,4),(3,2,3),(-0.340695207121317,-1.38777878078145E-17,
0.00472726817237507,0.0653846687702115),(-7.5043196497715,0.,1.),
 .UNSPECIFIED.)
GEOMETRIC_REPRESENTATION_ITEM()
RATIONAL_B_SPLINE_SURFACE(((1.,1.,1.,0.890330525956496,1.),(1.,1.,1.,0.890330525956496,
1.),(1.,1.,1.,0.890330525956496,1.),(1.,1.,1.,0.890330525956496,1.),(1.,
1.,1.,0.892540315178212,1.),(1.,1.,1.,0.892376524245414,1.),(1.,1.,1.,0.889854963301626,
1.),(1.,1.,1.,0.889854963301626,1.),(1.,1.,1.,0.889854963301626,1.),(1.,
1.,1.,0.889854963301626,1.)))
REPRESENTATION_ITEM('')
SURFACE()
);
#580=(
BOUNDED_SURFACE()
B_SPLINE_SURFACE(3,2,((#112398,#112399,#112400),(#112401,#112402,#112403),
(#112404,#112405,#112406),(#112407,#112408,#112409)),.UNSPECIFIED.,.F.,
 .F.,.F.)
B_SPLINE_SURFACE_WITH_KNOTS((4,4),(3,3),(0.,0.00038429493749017),(0.,1.),
 .UNSPECIFIED.)
GEOMETRIC_REPRESENTATION_ITEM()
RATIONAL_B_SPLINE_SURFACE(((1.,0.73149705542773,1.),(1.,0.733511450764141,
1.),(1.,0.73468288887091,1.),(1.,0.734748532838391,1.)))
REPRESENTATION_ITEM('')
SURFACE()
);
#581=(
BOUNDED_SURFACE()
B_SPLINE_SURFACE(3,2,((#112419,#112420,#112421),(#112422,#112423,#112424),
(#112425,#112426,#112427),(#112428,#112429,#112430),(#112431,#112432,#112433),
(#112434,#112435,#112436),(#112437,#112438,#112439),(#112440,#112441,#112442)),
 .UNSPECIFIED.,.F.,.F.,.F.)
B_SPLINE_SURFACE_WITH_KNOTS((4,2,2,4),(3,3),(-3.59521440396193E-16,0.00141362845549178,
0.00282725691098392,0.00565451382196819),(0.,1.),.UNSPECIFIED.)
GEOMETRIC_REPRESENTATION_ITEM()
RATIONAL_B_SPLINE_SURFACE(((1.,0.811835924523646,1.),(1.,0.807456531197405,
1.),(1.,0.802518581984056,1.),(1.,0.791557578497205,1.),(1.,0.785536408611306,
1.),(1.,0.765718356293528,1.),(1.,0.750995367777048,1.),(1.,0.734748532838395,
1.)))
REPRESENTATION_ITEM('')
SURFACE()
);
#582=(
BOUNDED_SURFACE()
B_SPLINE_SURFACE(3,2,((#112528,#112529,#112530),(#112531,#112532,#112533),
(#112534,#112535,#112536),(#112537,#112538,#112539),(#112540,#112541,#112542),
(#112543,#112544,#112545),(#112546,#112547,#112548),(#112549,#112550,#112551)),
 .UNSPECIFIED.,.F.,.F.,.F.)
B_SPLINE_SURFACE_WITH_KNOTS((4,2,2,4),(3,3),(0.,0.00102042175040353,0.00204084350080706,
0.00408168700161413),(0.,1.),.UNSPECIFIED.)
GEOMETRIC_REPRESENTATION_ITEM()
RATIONAL_B_SPLINE_SURFACE(((1.,0.9155595572253,1.),(1.,0.902208755774441,
1.),(1.,0.88803831959406,1.),(1.,0.858296347672782,1.),(1.,0.842673276004672,
1.),(1.,0.794006366768701,1.),(1.,0.759545445520034,1.),(1.,0.722350066312587,
1.)))
REPRESENTATION_ITEM('')
SURFACE()
);
#583=(
BOUNDED_SURFACE()
B_SPLINE_SURFACE(3,2,((#112658,#112659,#112660),(#112661,#112662,#112663),
(#112664,#112665,#112666),(#112667,#112668,#112669),(#112670,#112671,#112672),
(#112673,#112674,#112675),(#112676,#112677,#112678),(#112679,#112680,#112681),
(#112682,#112683,#112684),(#112685,#112686,#112687),(#112688,#112689,#112690),
(#112691,#112692,#112693),(#112694,#112695,#112696),(#112697,#112698,#112699),
(#112700,#112701,#112702),(#112703,#112704,#112705),(#112706,#112707,#112708),
(#112709,#112710,#112711),(#112712,#112713,#112714),(#112715,#112716,#112717)),
 .UNSPECIFIED.,.F.,.F.,.F.)
B_SPLINE_SURFACE_WITH_KNOTS((4,2,2,2,2,2,2,2,2,4),(3,3),(-0.000145103473442952,
0.000302298903006419,0.000453448354509628,0.000529023080261233,0.000604597806012837,
0.000680172531764442,0.000755747257516046,0.000906896709019256,0.00105804616052247,
0.00135429908546874),(0.,1.0005047938706),.UNSPECIFIED.)
GEOMETRIC_REPRESENTATION_ITEM()
RATIONAL_B_SPLINE_SURFACE(((1.,0.889970992661787,1.00011108393698),(1.,
0.913455293202176,1.00008737447505),(1.,0.936531452373973,1.00006407706764),
(1.,0.96340631575081,1.00003694453502),(1.,0.969871679960059,1.00003041718258),
(1.,0.978225345933136,1.00002198342381),(1.,0.980776422046997,1.00001940788865),
(1.,0.984992841685431,1.00001515104307),(1.,0.986616621984256,1.00001351169439),
(1.,0.988130129378648,1.00001198367587),(1.,0.987965921762413,1.00001214945787),
(1.,0.985903846549066,1.00001423130373),(1.,0.984076442020855,1.00001607622893),
(1.,0.977322417639022,1.00002289500915),(1.,0.971343995402312,1.00002893075095),
(1.,0.958526527001098,1.00004187110992),(1.,0.95170422740587,1.00004875881996),
(1.,0.930714850258009,1.00006994943783),(1.,0.915744552565059,1.00008506326686),
(1.,0.900079466538709,1.00010087854568)))
REPRESENTATION_ITEM('')
SURFACE()
);
#584=(
BOUNDED_SURFACE()
B_SPLINE_SURFACE(3,2,((#112834,#112835,#112836),(#112837,#112838,#112839),
(#112840,#112841,#112842),(#112843,#112844,#112845),(#112846,#112847,#112848),
(#112849,#112850,#112851),(#112852,#112853,#112854),(#112855,#112856,#112857),
(#112858,#112859,#112860),(#112861,#112862,#112863)),.UNSPECIFIED.,.F.,
 .F.,.F.)
B_SPLINE_SURFACE_WITH_KNOTS((4,2,2,2,4),(3,3),(0.,0.00450547199494551,0.00901094398989102,
0.0135164159848365,0.018021887979782),(0.,1.),.UNSPECIFIED.)
GEOMETRIC_REPRESENTATION_ITEM()
RATIONAL_B_SPLINE_SURFACE(((1.,0.725374371012488,1.),(1.,0.741797635640907,
1.),(1.,0.757600951347304,1.),(1.,0.788170600039842,1.),(1.,0.802937425891857,
1.),(1.,0.831578919748836,1.),(1.,0.845453414855051,1.),(1.,0.872401065246777,
1.),(1.,0.885473828596237,1.),(1.,0.898164555411161,1.)))
REPRESENTATION_ITEM('')
SURFACE()
);
#585=(
BOUNDED_SURFACE()
B_SPLINE_SURFACE(3,2,((#113064,#113065,#113066),(#113067,#113068,#113069),
(#113070,#113071,#113072),(#113073,#113074,#113075)),.UNSPECIFIED.,.F.,
 .F.,.F.)
B_SPLINE_SURFACE_WITH_KNOTS((4,4),(3,3),(3.28374619079316,3.84225155143134),
(0.,1.),.UNSPECIFIED.)
GEOMETRIC_REPRESENTATION_ITEM()
RATIONAL_B_SPLINE_SURFACE(((1.,0.73468950671438,1.),(1.,0.733975111334965,
1.),(1.,0.731814289992443,1.),(1.,0.728498203449232,1.)))
REPRESENTATION_ITEM('')
SURFACE()
);
#586=(
BOUNDED_SURFACE()
B_SPLINE_SURFACE(3,2,((#113111,#113112,#113113),(#113114,#113115,#113116),
(#113117,#113118,#113119),(#113120,#113121,#113122)),.UNSPECIFIED.,.F.,
 .F.,.F.)
B_SPLINE_SURFACE_WITH_KNOTS((4,4),(3,3),(3.28374619079316,3.84225155143134),
(0.,1.),.UNSPECIFIED.)
GEOMETRIC_REPRESENTATION_ITEM()
RATIONAL_B_SPLINE_SURFACE(((1.,0.73468950671438,1.),(1.,0.733975111334965,
1.),(1.,0.731814289992443,1.),(1.,0.728498203449232,1.)))
REPRESENTATION_ITEM('')
SURFACE()
);
#587=(
BOUNDED_SURFACE()
B_SPLINE_SURFACE(3,2,((#113203,#113204,#113205),(#113206,#113207,#113208),
(#113209,#113210,#113211),(#113212,#113213,#113214)),.UNSPECIFIED.,.F.,
 .F.,.F.)
B_SPLINE_SURFACE_WITH_KNOTS((4,4),(3,3),(0.0964217782350428,0.100361107409697),
(0.,1.),.UNSPECIFIED.)
GEOMETRIC_REPRESENTATION_ITEM()
RATIONAL_B_SPLINE_SURFACE(((1.,0.987516305559486,1.),(1.,0.988266894987641,
1.),(1.,0.988989422996176,1.),(1.,0.989682251304103,1.)))
REPRESENTATION_ITEM('')
SURFACE()
);
#588=(
BOUNDED_SURFACE()
B_SPLINE_SURFACE(3,2,((#113218,#113219,#113220),(#113221,#113222,#113223),
(#113224,#113225,#113226),(#113227,#113228,#113229)),.UNSPECIFIED.,.F.,
 .F.,.F.)
B_SPLINE_SURFACE_WITH_KNOTS((4,4),(3,3),(0.0964217782350428,0.100361107409697),
(0.,1.),.UNSPECIFIED.)
GEOMETRIC_REPRESENTATION_ITEM()
RATIONAL_B_SPLINE_SURFACE(((1.,0.987516305559486,1.),(1.,0.988266894987643,
1.),(1.,0.988989422996176,1.),(1.,0.989682251304103,1.)))
REPRESENTATION_ITEM('')
SURFACE()
);
#589=(
BOUNDED_SURFACE()
B_SPLINE_SURFACE(3,2,((#113235,#113236,#113237),(#113238,#113239,#113240),
(#113241,#113242,#113243),(#113244,#113245,#113246),(#113247,#113248,#113249),
(#113250,#113251,#113252),(#113253,#113254,#113255),(#113256,#113257,#113258),
(#113259,#113260,#113261),(#113262,#113263,#113264),(#113265,#113266,#113267),
(#113268,#113269,#113270),(#113271,#113272,#113273),(#113274,#113275,#113276)),
 .UNSPECIFIED.,.F.,.F.,.F.)
B_SPLINE_SURFACE_WITH_KNOTS((4,2,2,2,2,2,4),(3,3),(0.,0.000414447455451902,
0.000828894910903804,0.00124334236635571,0.00165778982180761,0.00248668473271141,
0.00331557964361522),(0.,1.),.UNSPECIFIED.)
GEOMETRIC_REPRESENTATION_ITEM()
RATIONAL_B_SPLINE_SURFACE(((1.,0.890481625303935,1.),(1.,0.891303010279246,
1.),(1.,0.890914616712163,1.),(1.,0.887789449824786,1.),(1.,0.885009863471109,
1.),(1.,0.877443879429436,1.),(1.,0.872578483482848,1.),(1.,0.861146326601627,
1.),(1.,0.854626508469641,1.),(1.,0.832750509677,1.),(1.,0.815509922452662,
1.),(1.,0.777149977595946,1.),(1.,0.756503242220823,1.),(1.,0.734119045965882,
1.)))
REPRESENTATION_ITEM('')
SURFACE()
);
#590=(
BOUNDED_SURFACE()
B_SPLINE_SURFACE(3,2,((#113316,#113317,#113318),(#113319,#113320,#113321),
(#113322,#113323,#113324),(#113325,#113326,#113327)),.UNSPECIFIED.,.F.,
 .F.,.F.)
B_SPLINE_SURFACE_WITH_KNOTS((4,4),(3,3),(5.99960283367362,6.033768017184),
(0.,1.),.UNSPECIFIED.)
GEOMETRIC_REPRESENTATION_ITEM()
RATIONAL_B_SPLINE_SURFACE(((1.,0.733872823887339,1.),(1.,0.733960040443134,
1.),(1.,0.73404212870921,1.),(1.,0.734119045965882,1.)))
REPRESENTATION_ITEM('')
SURFACE()
);
#591=(
BOUNDED_SURFACE()
B_SPLINE_SURFACE(3,2,((#113333,#113334,#113335),(#113336,#113337,#113338),
(#113339,#113340,#113341),(#113342,#113343,#113344)),.UNSPECIFIED.,.F.,
 .F.,.F.)
B_SPLINE_SURFACE_WITH_KNOTS((4,4),(3,3),(5.99960283367362,6.033768017184),
(0.,1.),.UNSPECIFIED.)
GEOMETRIC_REPRESENTATION_ITEM()
RATIONAL_B_SPLINE_SURFACE(((1.,0.733872823887339,1.),(1.,0.733960040443134,
1.),(1.,0.73404212870921,1.),(1.,0.734119045965882,1.)))
REPRESENTATION_ITEM('')
SURFACE()
);
#592=(
BOUNDED_SURFACE()
B_SPLINE_SURFACE(3,2,((#113352,#113353,#113354),(#113355,#113356,#113357),
(#113358,#113359,#113360),(#113361,#113362,#113363),(#113364,#113365,#113366),
(#113367,#113368,#113369),(#113370,#113371,#113372),(#113373,#113374,#113375),
(#113376,#113377,#113378),(#113379,#113380,#113381),(#113382,#113383,#113384),
(#113385,#113386,#113387),(#113388,#113389,#113390),(#113391,#113392,#113393)),
 .UNSPECIFIED.,.F.,.F.,.F.)
B_SPLINE_SURFACE_WITH_KNOTS((4,2,2,2,2,2,4),(3,3),(0.,0.000414447455451902,
0.000828894910903804,0.00124334236635571,0.00165778982180761,0.00248668473271141,
0.00331557964361522),(0.,1.),.UNSPECIFIED.)
GEOMETRIC_REPRESENTATION_ITEM()
RATIONAL_B_SPLINE_SURFACE(((1.,0.890481625303935,1.),(1.,0.891303010279246,
1.),(1.,0.890914616712163,1.),(1.,0.887789449824786,1.),(1.,0.885009863471109,
1.),(1.,0.877443879429436,1.),(1.,0.872578483482848,1.),(1.,0.861146326601627,
1.),(1.,0.854626508469641,1.),(1.,0.832750509677,1.),(1.,0.815509922452662,
1.),(1.,0.777149977595946,1.),(1.,0.756503242220823,1.),(1.,0.734119045965882,
1.)))
REPRESENTATION_ITEM('')
SURFACE()
);
#593=(
BOUNDED_SURFACE()
B_SPLINE_SURFACE(3,2,((#113431,#113432,#113433),(#113434,#113435,#113436),
(#113437,#113438,#113439),(#113440,#113441,#113442),(#113443,#113444,#113445),
(#113446,#113447,#113448),(#113449,#113450,#113451),(#113452,#113453,#113454),
(#113455,#113456,#113457),(#113458,#113459,#113460)),.UNSPECIFIED.,.F.,
 .F.,.F.)
B_SPLINE_SURFACE_WITH_KNOTS((4,2,2,2,4),(3,3),(-1.06801387275505E-5,0.0009540784253913,
0.0019081568507826,0.0028622352761739,0.00382699486680193),(-1.06811652367319E-5,
1.),.UNSPECIFIED.)
GEOMETRIC_REPRESENTATION_ITEM()
RATIONAL_B_SPLINE_SURFACE(((1.00000837279558,0.608057951056344,1.),(1.00000819656107,
0.616307729918506,1.),(1.00000800898926,0.625088223930733,1.),(1.00000762098965,
0.643251018092253,1.),(1.00000741879575,0.652715992007046,1.),(1.00000702092439,
0.671340896301756,1.),(1.00000682343963,0.680585428570017,1.),(1.00000642956295,
0.699023336506384,1.),(1.00000623859141,0.707962976091363,1.),(1.00000605439602,
0.71658541529227,1.)))
REPRESENTATION_ITEM('')
SURFACE()
);
#594=(
BOUNDED_SURFACE()
B_SPLINE_SURFACE(3,2,((#113488,#113489,#113490),(#113491,#113492,#113493),
(#113494,#113495,#113496),(#113497,#113498,#113499),(#113500,#113501,#113502),
(#113503,#113504,#113505),(#113506,#113507,#113508),(#113509,#113510,#113511),
(#113512,#113513,#113514),(#113515,#113516,#113517)),.UNSPECIFIED.,.F.,
 .F.,.F.)
B_SPLINE_SURFACE_WITH_KNOTS((4,2,2,2,4),(3,3),(1.16559650901717,1.54520562132594,
1.92481473363471,2.30442384594348,2.68403295825224),(0.,1.),
 .UNSPECIFIED.)
GEOMETRIC_REPRESENTATION_ITEM()
RATIONAL_B_SPLINE_SURFACE(((1.,0.716301943424656,1.),(1.,0.713607614150078,
1.),(1.,0.710674555327822,1.),(1.,0.704739985554641,1.),(1.,0.701739588150069,
1.),(1.,0.696101208315963,1.),(1.,0.693465451199519,1.),(1.,0.688950852263354,
1.),(1.,0.687071980767171,1.),(1.,0.685720793081262,1.)))
REPRESENTATION_ITEM('')
SURFACE()
);
#595=(
BOUNDED_SURFACE()
B_SPLINE_SURFACE(3,2,((#113530,#113531,#113532),(#113533,#113534,#113535),
(#113536,#113537,#113538),(#113539,#113540,#113541)),.UNSPECIFIED.,.F.,
 .F.,.F.)
B_SPLINE_SURFACE_WITH_KNOTS((4,4),(3,3),(0.,0.0161950908918461),(0.,1.),
 .UNSPECIFIED.)
GEOMETRIC_REPRESENTATION_ITEM()
RATIONAL_B_SPLINE_SURFACE(((1.,0.976157924905098,1.),(1.,0.976367599349397,
1.),(1.,0.976614896609145,1.),(1.,0.976883313735806,1.)))
REPRESENTATION_ITEM('')
SURFACE()
);
#596=(
BOUNDED_SURFACE()
B_SPLINE_SURFACE(3,2,((#113556,#113557,#113558),(#113559,#113560,#113561),
(#113562,#113563,#113564),(#113565,#113566,#113567)),.UNSPECIFIED.,.F.,
 .F.,.F.)
B_SPLINE_SURFACE_WITH_KNOTS((4,4),(3,3),(-3.03368441478824E-14,0.0159404471931817),
(0.,1.),.UNSPECIFIED.)
GEOMETRIC_REPRESENTATION_ITEM()
RATIONAL_B_SPLINE_SURFACE(((1.,0.911288565719558,1.),(1.,0.915143187555718,
1.),(1.,0.918922299745003,1.),(1.,0.922592471504009,1.)))
REPRESENTATION_ITEM('')
SURFACE()
);
#597=(
BOUNDED_SURFACE()
B_SPLINE_SURFACE(3,2,((#113576,#113577,#113578),(#113579,#113580,#113581),
(#113582,#113583,#113584),(#113585,#113586,#113587),(#113588,#113589,#113590),
(#113591,#113592,#113593)),.UNSPECIFIED.,.F.,.F.,.F.)
B_SPLINE_SURFACE_WITH_KNOTS((4,2,4),(3,3),(-2.24026526496335E-14,0.00397039644342791,
0.00794079288687823),(0.,1.),.UNSPECIFIED.)
GEOMETRIC_REPRESENTATION_ITEM()
RATIONAL_B_SPLINE_SURFACE(((1.,0.947706007031944,1.),(1.,0.943290905726768,
1.),(1.,0.937899255743185,1.),(1.,0.925617229079056,1.),(1.,0.918682504022431,
1.),(1.,0.911288565719537,1.)))
REPRESENTATION_ITEM('')
SURFACE()
);
#598=(
BOUNDED_SURFACE()
B_SPLINE_SURFACE(3,2,((#113618,#113619,#113620),(#113621,#113622,#113623),
(#113624,#113625,#113626),(#113627,#113628,#113629)),.UNSPECIFIED.,.F.,
 .F.,.F.)
B_SPLINE_SURFACE_WITH_KNOTS((4,4),(3,3),(4.33680868994202E-19,0.00126990317435772),
(0.,1.),.UNSPECIFIED.)
GEOMETRIC_REPRESENTATION_ITEM()
RATIONAL_B_SPLINE_SURFACE(((1.,0.946914839885651,1.),(1.,0.947185375384126,
1.),(1.,0.94744899710587,1.),(1.,0.947706007032018,1.)))
REPRESENTATION_ITEM('')
SURFACE()
);
#599=(
BOUNDED_SURFACE()
B_SPLINE_SURFACE(3,2,((#113708,#113709,#113710),(#113711,#113712,#113713),
(#113714,#113715,#113716),(#113717,#113718,#113719)),.UNSPECIFIED.,.F.,
 .F.,.F.)
B_SPLINE_SURFACE_WITH_KNOTS((4,4),(3,3),(4.08374095581965,4.36299363613899),
(0.,1.),.UNSPECIFIED.)
GEOMETRIC_REPRESENTATION_ITEM()
RATIONAL_B_SPLINE_SURFACE(((1.,0.727993861800628,1.),(1.,0.725358409252166,
1.),(1.,0.722438933497413,1.),(1.,0.719339800338651,1.)))
REPRESENTATION_ITEM('')
SURFACE()
);
#600=(
BOUNDED_SURFACE()
B_SPLINE_SURFACE(3,2,((#113725,#113726,#113727),(#113728,#113729,#113730),
(#113731,#113732,#113733),(#113734,#113735,#113736)),.UNSPECIFIED.,.F.,
 .F.,.F.)
B_SPLINE_SURFACE_WITH_KNOTS((4,4),(3,3),(0.,0.00605799761929958),(0.,1.),
 .UNSPECIFIED.)
GEOMETRIC_REPRESENTATION_ITEM()
RATIONAL_B_SPLINE_SURFACE(((1.,0.912647878274364,1.),(1.,0.914084485860509,
1.),(1.,0.915454999630057,1.),(1.,0.916720713557935,1.)))
REPRESENTATION_ITEM('')
SURFACE()
);
#601=(
BOUNDED_SURFACE()
B_SPLINE_SURFACE(3,2,((#113745,#113746,#113747),(#113748,#113749,#113750),
(#113751,#113752,#113753),(#113754,#113755,#113756)),.UNSPECIFIED.,.F.,
 .F.,.F.)
B_SPLINE_SURFACE_WITH_KNOTS((4,4),(3,3),(0.,7.18262239638743E-5),(0.,1.),
 .UNSPECIFIED.)
GEOMETRIC_REPRESENTATION_ITEM()
RATIONAL_B_SPLINE_SURFACE(((1.,0.728225219383198,1.),(1.,0.726275191780839,
1.),(1.,0.724316874979356,1.),(1.,0.722350066311196,1.)))
REPRESENTATION_ITEM('')
SURFACE()
);
#602=(
BOUNDED_SURFACE()
B_SPLINE_SURFACE(3,2,((#113765,#113766,#113767),(#113768,#113769,#113770),
(#113771,#113772,#113773),(#113774,#113775,#113776)),.UNSPECIFIED.,.F.,
 .F.,.F.)
B_SPLINE_SURFACE_WITH_KNOTS((4,4),(3,3),(0.,0.00758323617980971),(0.,1.),
 .UNSPECIFIED.)
GEOMETRIC_REPRESENTATION_ITEM()
RATIONAL_B_SPLINE_SURFACE(((1.,0.811835924523642,1.),(1.,0.814044973262778,
1.),(1.,0.816215843750299,1.),(1.,0.818352309267362,1.)))
REPRESENTATION_ITEM('')
SURFACE()
);
#603=(
BOUNDED_SURFACE()
B_SPLINE_SURFACE(3,2,((#113873,#113874,#113875),(#113876,#113877,#113878),
(#113879,#113880,#113881),(#113882,#113883,#113884)),.UNSPECIFIED.,.F.,
 .F.,.F.)
B_SPLINE_SURFACE_WITH_KNOTS((4,4),(3,3),(0.0393483234013691,0.0610219850016298),
(0.,1.),.UNSPECIFIED.)
GEOMETRIC_REPRESENTATION_ITEM()
RATIONAL_B_SPLINE_SURFACE(((1.,0.905262410070289,1.),(1.,0.908795397039033,
1.),(1.,0.912689368496651,1.),(1.,0.917052864030178,1.)))
REPRESENTATION_ITEM('')
SURFACE()
);
#604=(
BOUNDED_SURFACE()
B_SPLINE_SURFACE(3,2,((#113891,#113892,#113893),(#113894,#113895,#113896),
(#113897,#113898,#113899),(#113900,#113901,#113902)),.UNSPECIFIED.,.F.,
 .F.,.F.)
B_SPLINE_SURFACE_WITH_KNOTS((4,4),(3,3),(0.,0.00153857998417576),(0.,1.),
 .UNSPECIFIED.)
GEOMETRIC_REPRESENTATION_ITEM()
RATIONAL_B_SPLINE_SURFACE(((1.,0.608336311218929,1.),(1.,0.601387010374271,
1.),(1.,0.595157345581303,1.),(1.,0.589755109947518,1.)))
REPRESENTATION_ITEM('')
SURFACE()
);
#605=(
BOUNDED_SURFACE()
B_SPLINE_SURFACE(3,2,((#113906,#113907,#113908),(#113909,#113910,#113911),
(#113912,#113913,#113914),(#113915,#113916,#113917),(#113918,#113919,#113920),
(#113921,#113922,#113923),(#113924,#113925,#113926),(#113927,#113928,#113929),
(#113930,#113931,#113932),(#113933,#113934,#113935)),.UNSPECIFIED.,.F.,
 .F.,.F.)
B_SPLINE_SURFACE_WITH_KNOTS((4,2,2,2,4),(3,3),(-1.5964277061233E-5,0.000343828344704275,
0.00068765668940855,0.00103148503411282,0.00139127765587163),(-2.89283144912663E-5,
1.),.UNSPECIFIED.)
GEOMETRIC_REPRESENTATION_ITEM()
RATIONAL_B_SPLINE_SURFACE(((1.00000765488376,0.86769219186571,0.999999999999999),
(1.00000722690563,0.875089410421199,1.),(1.00000686919773,0.881272071148261,
1.),(1.00000631671154,0.890821299878408,1.),(1.00000611843525,0.894248327990035,
1.),(1.00000589540735,0.898103165360087,1.),(1.00000586777608,0.898580747267181,
1.),(1.00000599133138,0.896445204553244,1.),(1.00000614758786,0.893744451270688,
1.),(1.00000639463024,0.889474544999623,0.999999999999999)))
REPRESENTATION_ITEM('')
SURFACE()
);
#606=(
BOUNDED_SURFACE()
B_SPLINE_SURFACE(3,2,((#113950,#113951,#113952),(#113953,#113954,#113955),
(#113956,#113957,#113958),(#113959,#113960,#113961)),.UNSPECIFIED.,.F.,
 .F.,.F.)
B_SPLINE_SURFACE_WITH_KNOTS((4,4),(3,3),(-3.94649590784724E-17,0.000835249893958165),
(0.,1.),.UNSPECIFIED.)
GEOMETRIC_REPRESENTATION_ITEM()
RATIONAL_B_SPLINE_SURFACE(((1.,0.869484290934539,1.),(1.,0.869214625090537,
1.),(1.,0.868944351226567,1.),(1.,0.868673470877847,1.)))
REPRESENTATION_ITEM('')
SURFACE()
);
#607=(
BOUNDED_SURFACE()
B_SPLINE_SURFACE(3,2,((#113965,#113966,#113967),(#113968,#113969,#113970),
(#113971,#113972,#113973),(#113974,#113975,#113976),(#113977,#113978,#113979),
(#113980,#113981,#113982)),.UNSPECIFIED.,.F.,.F.,.F.)
B_SPLINE_SURFACE_WITH_KNOTS((4,2,4),(3,3),(-8.91980549011868E-6,0.001497612431705,
0.00300414466889881),(-1.17742484379691E-5,1.),.UNSPECIFIED.)
GEOMETRIC_REPRESENTATION_ITEM()
RATIONAL_B_SPLINE_SURFACE(((1.00000307675079,0.869344068989187,1.),(1.00000289283005,
0.877154365180478,1.),(1.0000027185999,0.884553145244771,1.),(1.00000239153912,
0.898441963192688,1.),(1.000002238683,0.904933082601953,1.),(1.00000209845121,
0.910888103766793,1.)))
REPRESENTATION_ITEM('')
SURFACE()
);
#608=(
BOUNDED_SURFACE()
B_SPLINE_SURFACE(3,2,((#114001,#114002,#114003),(#114004,#114005,#114006),
(#114007,#114008,#114009),(#114010,#114011,#114012)),.UNSPECIFIED.,.F.,
 .F.,.F.)
B_SPLINE_SURFACE_WITH_KNOTS((4,4),(3,3),(-1.73472347597681E-17,0.00375203846914061),
(0.,1.),.UNSPECIFIED.)
GEOMETRIC_REPRESENTATION_ITEM()
RATIONAL_B_SPLINE_SURFACE(((1.,0.910783323232916,1.),(1.,0.911714422255635,
1.),(1.,0.912589058899092,1.),(1.,0.913412403204132,1.)))
REPRESENTATION_ITEM('')
SURFACE()
);
#609=(
BOUNDED_SURFACE()
B_SPLINE_SURFACE(3,2,((#114019,#114020,#114021),(#114022,#114023,#114024),
(#114025,#114026,#114027),(#114028,#114029,#114030),(#114031,#114032,#114033),
(#114034,#114035,#114036)),.UNSPECIFIED.,.F.,.F.,.F.)
B_SPLINE_SURFACE_WITH_KNOTS((4,2,4),(3,3),(-3.29892363426509E-14,0.00404703200072792,
0.00809406400148883),(0.,1.),.UNSPECIFIED.)
GEOMETRIC_REPRESENTATION_ITEM()
RATIONAL_B_SPLINE_SURFACE(((1.,0.865453150578059,1.),(1.,0.874644279551737,
1.),(1.,0.883264705345191,1.),(1.,0.899294063501222,1.),(1.,0.906705043203737,
1.),(1.,0.913412403204139,1.)))
REPRESENTATION_ITEM('')
SURFACE()
);
#610=(
BOUNDED_SURFACE()
B_SPLINE_SURFACE(3,2,((#114058,#114059,#114060),(#114061,#114062,#114063),
(#114064,#114065,#114066),(#114067,#114068,#114069)),.UNSPECIFIED.,.F.,
 .F.,.F.)
B_SPLINE_SURFACE_WITH_KNOTS((4,4),(3,3),(0.,0.0152812745441608),(0.,1.),
 .UNSPECIFIED.)
GEOMETRIC_REPRESENTATION_ITEM()
RATIONAL_B_SPLINE_SURFACE(((1.,0.865453150577834,1.),(1.,0.869899202704847,
1.),(1.,0.874400987430265,1.),(1.,0.878926677386226,1.)))
REPRESENTATION_ITEM('')
SURFACE()
);
#611=(
BOUNDED_SURFACE()
B_SPLINE_SURFACE(3,2,((#114076,#114077,#114078),(#114079,#114080,#114081),
(#114082,#114083,#114084),(#114085,#114086,#114087)),.UNSPECIFIED.,.F.,
 .F.,.F.)
B_SPLINE_SURFACE_WITH_KNOTS((4,4),(3,3),(0.,0.0152812745441608),(0.,1.),
 .UNSPECIFIED.)
GEOMETRIC_REPRESENTATION_ITEM()
RATIONAL_B_SPLINE_SURFACE(((1.,0.865453150577834,1.),(1.,0.869899202704847,
1.),(1.,0.874400987430265,1.),(1.,0.878926677386226,1.)))
REPRESENTATION_ITEM('')
SURFACE()
);
#612=(
BOUNDED_SURFACE()
B_SPLINE_SURFACE(3,2,((#114096,#114097,#114098),(#114099,#114100,#114101),
(#114102,#114103,#114104),(#114105,#114106,#114107),(#114108,#114109,#114110),
(#114111,#114112,#114113)),.UNSPECIFIED.,.F.,.F.,.F.)
B_SPLINE_SURFACE_WITH_KNOTS((4,2,4),(3,3),(-3.29892363426509E-14,0.00404703200072792,
0.00809406400148883),(0.,1.),.UNSPECIFIED.)
GEOMETRIC_REPRESENTATION_ITEM()
RATIONAL_B_SPLINE_SURFACE(((1.,0.865453150578059,1.),(1.,0.874644279550556,
1.),(1.,0.883264705346764,1.),(1.,0.899294063499649,1.),(1.,0.906705043204919,
1.),(1.,0.913412403204139,1.)))
REPRESENTATION_ITEM('')
SURFACE()
);
#613=(
BOUNDED_SURFACE()
B_SPLINE_SURFACE(3,2,((#114135,#114136,#114137),(#114138,#114139,#114140),
(#114141,#114142,#114143),(#114144,#114145,#114146)),.UNSPECIFIED.,.F.,
 .F.,.F.)
B_SPLINE_SURFACE_WITH_KNOTS((4,4),(3,3),(-1.73472347597681E-17,0.00375203846914061),
(0.,1.),.UNSPECIFIED.)
GEOMETRIC_REPRESENTATION_ITEM()
RATIONAL_B_SPLINE_SURFACE(((1.,0.910783323232916,1.),(1.,0.911714422255635,
1.),(1.,0.912589058899092,1.),(1.,0.913412403204132,1.)))
REPRESENTATION_ITEM('')
SURFACE()
);
#614=(
BOUNDED_SURFACE()
B_SPLINE_SURFACE(3,2,((#114153,#114154,#114155),(#114156,#114157,#114158),
(#114159,#114160,#114161),(#114162,#114163,#114164),(#114165,#114166,#114167),
(#114168,#114169,#114170)),.UNSPECIFIED.,.F.,.F.,.F.)
B_SPLINE_SURFACE_WITH_KNOTS((4,2,4),(3,3),(-8.91980552047379E-6,0.001497612431705,
0.00300414466892919),(0.,1.00001177424863),.UNSPECIFIED.)
GEOMETRIC_REPRESENTATION_ITEM()
RATIONAL_B_SPLINE_SURFACE(((1.,0.86934406898869,1.00000307675084),(1.,0.877154365180156,
1.0000028928301),(1.,0.884553145244609,1.00000271859995),(1.,0.898441963192809,
1.00000239153915),(1.,0.904933082602197,1.00000223868305),(1.,0.910888103767136,
1.00000209845124)))
REPRESENTATION_ITEM('')
SURFACE()
);
#615=(
BOUNDED_SURFACE()
B_SPLINE_SURFACE(3,2,((#114189,#114190,#114191),(#114192,#114193,#114194),
(#114195,#114196,#114197),(#114198,#114199,#114200)),.UNSPECIFIED.,.F.,
 .F.,.F.)
B_SPLINE_SURFACE_WITH_KNOTS((4,4),(3,3),(-3.94649590784724E-17,0.000835249893958165),
(0.,1.),.UNSPECIFIED.)
GEOMETRIC_REPRESENTATION_ITEM()
RATIONAL_B_SPLINE_SURFACE(((1.,0.869484290934539,1.),(1.,0.869214625090537,
1.),(1.,0.868944351226567,1.),(1.,0.868673470877847,1.)))
REPRESENTATION_ITEM('')
SURFACE()
);
#616=(
BOUNDED_SURFACE()
B_SPLINE_SURFACE(3,2,((#114204,#114205,#114206),(#114207,#114208,#114209),
(#114210,#114211,#114212),(#114213,#114214,#114215),(#114216,#114217,#114218),
(#114219,#114220,#114221),(#114222,#114223,#114224),(#114225,#114226,#114227),
(#114228,#114229,#114230),(#114231,#114232,#114233)),.UNSPECIFIED.,.F.,
 .F.,.F.)
B_SPLINE_SURFACE_WITH_KNOTS((4,2,2,2,4),(3,3),(-1.59642745456183E-5,0.00034382834470427,
0.000687656689408541,0.00103148503411281,0.00139127765335605),(0.,1.00002892833383),
 .UNSPECIFIED.)
GEOMETRIC_REPRESENTATION_ITEM()
RATIONAL_B_SPLINE_SURFACE(((1.,0.867692192018306,1.00000765488887),(1.,
0.875089410505293,1.00000722691046),(1.,0.881272071180052,1.00000686920232),
(1.,0.890821299876333,1.00000631671577),(1.,0.894248327985298,1.00000611843934),
(1.,0.89810316536079,1.0000058954113),(1.,0.898580747265917,1.00000586778),
(1.,0.896445204558151,1.00000599133539),(1.,0.893744451307029,1.00000614759197),
(1.,0.889474545086965,1.00000639463451)))
REPRESENTATION_ITEM('')
SURFACE()
);
#617=(
BOUNDED_SURFACE()
B_SPLINE_SURFACE(3,2,((#114246,#114247,#114248),(#114249,#114250,#114251),
(#114252,#114253,#114254),(#114255,#114256,#114257)),.UNSPECIFIED.,.F.,
 .F.,.F.)
B_SPLINE_SURFACE_WITH_KNOTS((4,4),(3,3),(-4.5102810375397E-17,0.0292885711597344),
(0.,1.),.UNSPECIFIED.)
GEOMETRIC_REPRESENTATION_ITEM()
RATIONAL_B_SPLINE_SURFACE(((1.,0.889854963301628,1.),(1.,0.889922782975962,
1.),(1.,0.889983128032778,1.),(1.,0.890036831842682,1.)))
REPRESENTATION_ITEM('')
SURFACE()
);
#618=(
BOUNDED_SURFACE()
B_SPLINE_SURFACE(3,2,((#114278,#114279,#114280),(#114281,#114282,#114283),
(#114284,#114285,#114286),(#114287,#114288,#114289)),.UNSPECIFIED.,.F.,
 .F.,.F.)
B_SPLINE_SURFACE_WITH_KNOTS((4,4),(3,3),(0.,0.00403489138707174),(0.,1.),
 .UNSPECIFIED.)
GEOMETRIC_REPRESENTATION_ITEM()
RATIONAL_B_SPLINE_SURFACE(((1.,0.890729059349979,1.),(1.,0.892929970125377,
1.),(1.,0.892737895581488,1.),(1.,0.890168628311666,1.)))
REPRESENTATION_ITEM('')
SURFACE()
);
#619=(
BOUNDED_SURFACE()
B_SPLINE_SURFACE(3,2,((#114346,#114347,#114348),(#114349,#114350,#114351),
(#114352,#114353,#114354),(#114355,#114356,#114357)),.UNSPECIFIED.,.F.,
 .F.,.F.)
B_SPLINE_SURFACE_WITH_KNOTS((4,4),(3,3),(6.10851723741774,6.28318530717958),
(0.,1.),.UNSPECIFIED.)
GEOMETRIC_REPRESENTATION_ITEM()
RATIONAL_B_SPLINE_SURFACE(((1.,0.734549265105342,1.),(1.,0.734826018905293,
1.),(1.,0.734965302968929,1.),(1.,0.734965235770397,1.)))
REPRESENTATION_ITEM('')
SURFACE()
);
#620=(
BOUNDED_SURFACE()
B_SPLINE_SURFACE(3,2,((#114365,#114366,#114367),(#114368,#114369,#114370),
(#114371,#114372,#114373),(#114374,#114375,#114376)),.UNSPECIFIED.,.F.,
 .F.,.F.)
B_SPLINE_SURFACE_WITH_KNOTS((4,4),(3,3),(5.482861048306,6.10851723741774),
(0.,1.),.UNSPECIFIED.)
GEOMETRIC_REPRESENTATION_ITEM()
RATIONAL_B_SPLINE_SURFACE(((1.,0.726622376373739,1.),(1.,0.730769542955845,
1.),(1.,0.733568608656966,1.),(1.,0.73454926510534,1.)))
REPRESENTATION_ITEM('')
SURFACE()
);
#621=(
BOUNDED_SURFACE()
B_SPLINE_SURFACE(3,2,((#114387,#114388,#114389),(#114390,#114391,#114392),
(#114393,#114394,#114395),(#114396,#114397,#114398),(#114399,#114400,#114401),
(#114402,#114403,#114404)),.UNSPECIFIED.,.F.,.F.,.F.)
B_SPLINE_SURFACE_WITH_KNOTS((4,2,4),(3,3),(5.48335331197424,5.88341675927563,
6.28348020657704),(-0.00029489939745294,1.),.UNSPECIFIED.)
GEOMETRIC_REPRESENTATION_ITEM()
RATIONAL_B_SPLINE_SURFACE(((1.00017850677262,0.697342934304514,1.),(1.00017929658357,
0.696003814995437,1.),(1.00017993112942,0.694927946657765,1.),(1.00018079117325,
0.693469747963846,1.),(1.00018101642737,0.693087831079407,1.),(1.00018101495123,
0.693090333872477,1.)))
REPRESENTATION_ITEM('')
SURFACE()
);
#622=(
BOUNDED_SURFACE()
B_SPLINE_SURFACE(3,2,((#114415,#114416,#114417),(#114418,#114419,#114420),
(#114421,#114422,#114423),(#114424,#114425,#114426),(#114427,#114428,#114429),
(#114430,#114431,#114432),(#114433,#114434,#114435),(#114436,#114437,#114438),
(#114439,#114440,#114441),(#114442,#114443,#114444)),.UNSPECIFIED.,.F.,
 .F.,.F.)
B_SPLINE_SURFACE_WITH_KNOTS((4,2,2,2,4),(3,3),(2.67887376368581,2.99443776011378,
3.31000175654175,3.62556575296971,3.94112974939768),(0.,1.),
 .UNSPECIFIED.)
GEOMETRIC_REPRESENTATION_ITEM()
RATIONAL_B_SPLINE_SURFACE(((1.,0.694658370458991,1.),(1.,0.693998600341011,
1.),(1.,0.693549705371944,1.),(1.,0.693115921555998,1.),(1.,0.693131851553411,
1.),(1.,0.693627699474438,1.),(1.,0.694107510405834,1.),(1.,0.695481189759094,
1.),(1.,0.696374187049707,1.),(1.,0.697429201358512,1.)))
REPRESENTATION_ITEM('')
SURFACE()
);
#623=(
BOUNDED_SURFACE()
B_SPLINE_SURFACE(3,2,((#114464,#114465,#114466),(#114467,#114468,#114469),
(#114470,#114471,#114472),(#114473,#114474,#114475)),.UNSPECIFIED.,.F.,
 .F.,.F.)
B_SPLINE_SURFACE_WITH_KNOTS((4,4),(3,3),(3.31626072335165,3.94191691246337),
(0.,1.),.UNSPECIFIED.)
GEOMETRIC_REPRESENTATION_ITEM()
RATIONAL_B_SPLINE_SURFACE(((1.,0.734549265105337,1.),(1.,0.73356860865697,
1.),(1.,0.730769542955845,1.),(1.,0.72662237637374,1.)))
REPRESENTATION_ITEM('')
SURFACE()
);
#624=(
BOUNDED_SURFACE()
B_SPLINE_SURFACE(3,2,((#114483,#114484,#114485),(#114486,#114487,#114488),
(#114489,#114490,#114491),(#114492,#114493,#114494),(#114495,#114496,#114497),
(#114498,#114499,#114500)),.UNSPECIFIED.,.F.,.F.,.F.)
B_SPLINE_SURFACE_WITH_KNOTS((4,2,4),(3,3),(2.44080513759545,2.87859723954995,
3.31638934150445),(0.,1.0001286181528),.UNSPECIFIED.)
GEOMETRIC_REPRESENTATION_ITEM()
RATIONAL_B_SPLINE_SURFACE(((1.,0.728460992664992,1.00006984969107),(1.,
0.73106026635799,1.00006918106351),(1.,0.732952351582169,1.0000686943505),
(1.,0.735029013399507,1.00006816015768),(1.,0.735213247522441,1.00006811276598),
(1.,0.734514507706258,1.00006829250723)))
REPRESENTATION_ITEM('')
SURFACE()
);
#625=(
BOUNDED_SURFACE()
B_SPLINE_SURFACE(3,2,((#114549,#114550,#114551),(#114552,#114553,#114554),
(#114555,#114556,#114557),(#114558,#114559,#114560)),.UNSPECIFIED.,.F.,
 .F.,.F.)
B_SPLINE_SURFACE_WITH_KNOTS((4,4),(3,3),(-5.89805981832114E-17,0.0142595610833898),
(0.,1.),.UNSPECIFIED.)
GEOMETRIC_REPRESENTATION_ITEM()
RATIONAL_B_SPLINE_SURFACE(((1.,0.733870268857972,1.),(1.,0.733953171943022,
1.),(1.,0.734032405578643,1.),(1.,0.734107244895841,1.)))
REPRESENTATION_ITEM('')
SURFACE()
);
#626=(
BOUNDED_SURFACE()
B_SPLINE_SURFACE(3,2,((#114568,#114569,#114570),(#114571,#114572,#114573),
(#114574,#114575,#114576),(#114577,#114578,#114579),(#114580,#114581,#114582),
(#114583,#114584,#114585),(#114586,#114587,#114588),(#114589,#114590,#114591),
(#114592,#114593,#114594),(#114595,#114596,#114597),(#114598,#114599,#114600),
(#114601,#114602,#114603),(#114604,#114605,#114606),(#114607,#114608,#114609),
(#114610,#114611,#114612),(#114613,#114614,#114615)),.UNSPECIFIED.,.F.,
 .F.,.F.)
B_SPLINE_SURFACE_WITH_KNOTS((4,2,2,2,2,2,2,4),(3,3),(-4.29955091915017E-5,
0.00123841412024767,0.0018576211803715,0.00247682824049534,0.00309603530061917,
0.003715242360743,0.00433444942086684,0.00499665199018221),(0.,1.00008054792824),
 .UNSPECIFIED.)
GEOMETRIC_REPRESENTATION_ITEM()
RATIONAL_B_SPLINE_SURFACE(((1.,0.731748275798928,1.00004321424126),(1.,
0.755034869195115,1.00003946286755),(1.,0.776401252978797,1.00003602083166),
(1.,0.805713753560762,1.00003129870927),(1.,0.814931110221513,1.00002981383131),
(1.,0.831989371626276,1.00002706581607),(1.,0.839910892552358,1.00002578969187),
(1.,0.854514178312312,1.00002343716305),(1.,0.861180890877233,1.00002236318328),
(1.,0.872617206617934,1.0000205208402),(1.,0.877505787404721,1.00001973331009),
(1.,0.885201791626106,1.0000184935157),(1.,0.887933849900884,1.00001805339243),
(1.,0.891232943773537,1.00001752192208),(1.,0.891614266807627,1.00001746049252),
(0.999999999999999,0.89052807277479,1.00001763547388)))
REPRESENTATION_ITEM('')
SURFACE()
);
#627=(
BOUNDED_SURFACE()
B_SPLINE_SURFACE(3,2,((#114670,#114671,#114672),(#114673,#114674,#114675),
(#114676,#114677,#114678),(#114679,#114680,#114681)),.UNSPECIFIED.,.F.,
 .F.,.F.)
B_SPLINE_SURFACE_WITH_KNOTS((4,4),(3,3),(0.0918733685313422,0.0952495810713483),
(-8.72438616605373E-7,1.00000087243862),.UNSPECIFIED.)
GEOMETRIC_REPRESENTATION_ITEM()
RATIONAL_B_SPLINE_SURFACE(((1.00000001798427,0.989693092860092,1.00000001798427),
(1.00000001805102,0.989654838255598,1.00000001805102),(1.00000001812737,
0.98961107952104,1.00000001812737),(1.00000001821309,0.989561956653783,
1.00000001821309)))
REPRESENTATION_ITEM('')
SURFACE()
);
#628=(
BOUNDED_SURFACE()
B_SPLINE_SURFACE(3,2,((#114690,#114691,#114692),(#114693,#114694,#114695),
(#114696,#114697,#114698),(#114699,#114700,#114701),(#114702,#114703,#114704),
(#114705,#114706,#114707),(#114708,#114709,#114710),(#114711,#114712,#114713),
(#114714,#114715,#114716),(#114717,#114718,#114719),(#114720,#114721,#114722),
(#114723,#114724,#114725),(#114726,#114727,#114728),(#114729,#114730,#114731),
(#114732,#114733,#114734),(#114735,#114736,#114737)),.UNSPECIFIED.,.F.,
 .F.,.F.)
B_SPLINE_SURFACE_WITH_KNOTS((4,2,2,2,2,2,2,4),(3,3),(-4.29955091920558E-5,
0.00123841412024767,0.0018576211803715,0.00247682824049534,0.00309603530061917,
0.003715242360743,0.00433444942086684,0.00499665199018269),(-8.05479293447011E-5,
1.),.UNSPECIFIED.)
GEOMETRIC_REPRESENTATION_ITEM()
RATIONAL_B_SPLINE_SURFACE(((1.00004321424185,0.731748275798664,1.),(1.00003946286809,
0.755034869194199,1.),(1.00003602083215,0.776401252979281,1.),(1.0000312987097,
0.805713753560191,1.),(1.00002981383172,0.814931110221308,1.),(1.00002706581644,
0.831989371626091,1.),(1.00002578969223,0.839910892552181,1.),(1.00002343716337,
0.854514178312151,1.),(1.00002236318359,0.86118089087708,1.),(1.00002052084049,
0.872617206617794,1.),(1.00001973331036,0.877505787404587,1.),(1.00001849351596,
0.885201791625979,1.),(1.00001805339268,0.887933849900761,1.),(1.00001752192232,
0.891232943773419,1.),(1.00001746049276,0.891614266807508,1.),(1.00001763547412,
0.890528072774668,1.)))
REPRESENTATION_ITEM('')
SURFACE()
);
#629=(
BOUNDED_SURFACE()
B_SPLINE_SURFACE(3,2,((#114809,#114810,#114811),(#114812,#114813,#114814),
(#114815,#114816,#114817),(#114818,#114819,#114820),(#114821,#114822,#114823),
(#114824,#114825,#114826)),.UNSPECIFIED.,.F.,.F.,.F.)
B_SPLINE_SURFACE_WITH_KNOTS((4,2,4),(3,3),(2.44080513759545,2.87859723954995,
3.31638934150445),(-0.000128618152794861,1.),.UNSPECIFIED.)
GEOMETRIC_REPRESENTATION_ITEM()
RATIONAL_B_SPLINE_SURFACE(((1.00006984969107,0.728460992664993,1.),(1.00006918106351,
0.731060266357991,1.),(1.0000686943505,0.732952351582169,1.),(1.00006816015768,
0.735029013399507,1.),(1.00006811276598,0.735213247522442,1.),(1.00006829250722,
0.734514507706258,1.)))
REPRESENTATION_ITEM('')
SURFACE()
);
#630=(
BOUNDED_SURFACE()
B_SPLINE_SURFACE(3,2,((#114887,#114888,#114889),(#114890,#114891,#114892),
(#114893,#114894,#114895),(#114896,#114897,#114898)),.UNSPECIFIED.,.F.,
 .F.,.F.)
B_SPLINE_SURFACE_WITH_KNOTS((4,4),(3,3),(3.31626072335165,3.94191691246337),
(0.,1.),.UNSPECIFIED.)
GEOMETRIC_REPRESENTATION_ITEM()
RATIONAL_B_SPLINE_SURFACE(((1.,0.734549265105337,1.),(1.,0.73356860865697,
1.),(1.,0.730769542955845,1.),(1.,0.72662237637374,1.)))
REPRESENTATION_ITEM('')
SURFACE()
);
#631=(
BOUNDED_SURFACE()
B_SPLINE_SURFACE(3,2,((#114905,#114906,#114907),(#114908,#114909,#114910),
(#114911,#114912,#114913),(#114914,#114915,#114916)),.UNSPECIFIED.,.F.,
 .F.,.F.)
B_SPLINE_SURFACE_WITH_KNOTS((4,4),(3,3),(-5.89805981832114E-17,0.0142595610833898),
(0.,1.),.UNSPECIFIED.)
GEOMETRIC_REPRESENTATION_ITEM()
RATIONAL_B_SPLINE_SURFACE(((1.,0.733870268857972,1.),(1.,0.733953171943022,
1.),(1.,0.734032405578643,1.),(1.,0.734107244895841,1.)))
REPRESENTATION_ITEM('')
SURFACE()
);
#632=(
BOUNDED_SURFACE()
B_SPLINE_SURFACE(3,2,((#114926,#114927,#114928),(#114929,#114930,#114931),
(#114932,#114933,#114934),(#114935,#114936,#114937),(#114938,#114939,#114940),
(#114941,#114942,#114943),(#114944,#114945,#114946),(#114947,#114948,#114949),
(#114950,#114951,#114952),(#114953,#114954,#114955)),.UNSPECIFIED.,.F.,
 .F.,.F.)
B_SPLINE_SURFACE_WITH_KNOTS((4,2,2,2,4),(3,3),(2.67887376368581,2.99443776011378,
3.31000175654175,3.62556575296971,3.94112974939768),(0.,1.),
 .UNSPECIFIED.)
GEOMETRIC_REPRESENTATION_ITEM()
RATIONAL_B_SPLINE_SURFACE(((1.,0.694658370458991,1.),(1.,0.693998600341011,
1.),(1.,0.693549705371944,1.),(1.,0.693115921555998,1.),(1.,0.693131851553411,
1.),(1.,0.693627699474438,1.),(1.,0.694107510405834,1.),(1.,0.695481189759094,
1.),(1.,0.696374187049707,1.),(1.,0.697429201358512,1.)))
REPRESENTATION_ITEM('')
SURFACE()
);
#633=(
BOUNDED_SURFACE()
B_SPLINE_SURFACE(3,2,((#114970,#114971,#114972),(#114973,#114974,#114975),
(#114976,#114977,#114978),(#114979,#114980,#114981),(#114982,#114983,#114984),
(#114985,#114986,#114987)),.UNSPECIFIED.,.F.,.F.,.F.)
B_SPLINE_SURFACE_WITH_KNOTS((4,2,4),(3,3),(5.48335331197423,5.88341675927563,
6.28348020657704),(0.,1.00029489939746),.UNSPECIFIED.)
GEOMETRIC_REPRESENTATION_ITEM()
RATIONAL_B_SPLINE_SURFACE(((1.,0.697342934304512,1.00017850677262),(1.,
0.696003814995435,1.00017929658357),(1.,0.694927946657763,1.00017993112942),
(1.,0.693469747963844,1.00018079117326),(1.,0.693087831079405,1.00018101642737),
(1.,0.693090333872475,1.00018101495123)))
REPRESENTATION_ITEM('')
SURFACE()
);
#634=(
BOUNDED_SURFACE()
B_SPLINE_SURFACE(3,2,((#115003,#115004,#115005),(#115006,#115007,#115008),
(#115009,#115010,#115011),(#115012,#115013,#115014)),.UNSPECIFIED.,.F.,
 .F.,.F.)
B_SPLINE_SURFACE_WITH_KNOTS((4,4),(3,3),(5.482861048306,6.10851723741774),
(0.,1.),.UNSPECIFIED.)
GEOMETRIC_REPRESENTATION_ITEM()
RATIONAL_B_SPLINE_SURFACE(((1.,0.726622376373739,1.),(1.,0.730769542955845,
1.),(1.,0.733568608656966,1.),(1.,0.73454926510534,1.)))
REPRESENTATION_ITEM('')
SURFACE()
);
#635=(
BOUNDED_SURFACE()
B_SPLINE_SURFACE(3,2,((#115022,#115023,#115024),(#115025,#115026,#115027),
(#115028,#115029,#115030),(#115031,#115032,#115033)),.UNSPECIFIED.,.F.,
 .F.,.F.)
B_SPLINE_SURFACE_WITH_KNOTS((4,4),(3,3),(6.10851723741774,6.28318530717958),
(0.,1.),.UNSPECIFIED.)
GEOMETRIC_REPRESENTATION_ITEM()
RATIONAL_B_SPLINE_SURFACE(((1.,0.734549265105342,1.),(1.,0.734826018905293,
1.),(1.,0.734965302968929,1.),(1.,0.734965235770397,1.)))
REPRESENTATION_ITEM('')
SURFACE()
);
#636=(
BOUNDED_SURFACE()
B_SPLINE_SURFACE(3,2,((#115047,#115048,#115049),(#115050,#115051,#115052),
(#115053,#115054,#115055),(#115056,#115057,#115058)),.UNSPECIFIED.,.F.,
 .F.,.F.)
B_SPLINE_SURFACE_WITH_KNOTS((4,4),(3,3),(0.,0.00403489138707173),(0.,1.),
 .UNSPECIFIED.)
GEOMETRIC_REPRESENTATION_ITEM()
RATIONAL_B_SPLINE_SURFACE(((1.,0.890729059349979,1.),(1.,0.892929970125375,
1.),(1.,0.892737895581491,1.),(1.,0.890168628311665,1.)))
REPRESENTATION_ITEM('')
SURFACE()
);
#637=(
BOUNDED_SURFACE()
B_SPLINE_SURFACE(3,2,((#115085,#115086,#115087),(#115088,#115089,#115090),
(#115091,#115092,#115093),(#115094,#115095,#115096)),.UNSPECIFIED.,.F.,
 .F.,.F.)
B_SPLINE_SURFACE_WITH_KNOTS((4,4),(3,3),(-4.5102810375397E-17,0.0292885711597344),
(0.,1.),.UNSPECIFIED.)
GEOMETRIC_REPRESENTATION_ITEM()
RATIONAL_B_SPLINE_SURFACE(((1.,0.889854963301628,1.),(1.,0.889922782975962,
1.),(1.,0.889983128032778,1.),(1.,0.890036831842682,1.)))
REPRESENTATION_ITEM('')
SURFACE()
);
#638=(
BOUNDED_SURFACE()
B_SPLINE_SURFACE(3,2,((#115114,#115115,#115116),(#115117,#115118,#115119),
(#115120,#115121,#115122),(#115123,#115124,#115125)),.UNSPECIFIED.,.F.,
 .F.,.F.)
B_SPLINE_SURFACE_WITH_KNOTS((4,4),(3,3),(0.0918733685313823,0.0952495810713483),
(-8.72438593431313E-7,1.00000087243859),.UNSPECIFIED.)
GEOMETRIC_REPRESENTATION_ITEM()
RATIONAL_B_SPLINE_SURFACE(((1.00000001798427,0.98969309286009,1.00000001798427),
(1.00000001805102,0.989654838255596,1.00000001805102),(1.00000001812737,
0.989611079521043,1.00000001812737),(1.00000001821309,0.989561956653784,
1.00000001821309)))
REPRESENTATION_ITEM('')
SURFACE()
);
#639=(
BOUNDED_SURFACE()
B_SPLINE_SURFACE(3,2,((#115128,#115129,#115130),(#115131,#115132,#115133),
(#115134,#115135,#115136),(#115137,#115138,#115139),(#115140,#115141,#115142),
(#115143,#115144,#115145),(#115146,#115147,#115148),(#115149,#115150,#115151),
(#115152,#115153,#115154),(#115155,#115156,#115157),(#115158,#115159,#115160),
(#115161,#115162,#115163),(#115164,#115165,#115166),(#115167,#115168,#115169)),
 .UNSPECIFIED.,.F.,.F.,.F.)
B_SPLINE_SURFACE_WITH_KNOTS((4,2,2,2,2,2,4),(3,3),(-0.000182420494699893,
0.00081164239447551,0.00162328478895128,0.00243492718342705,0.00324656957790282,
0.00486985436685435,0.00667555965048503),(0.,1.00018676845168),
 .UNSPECIFIED.)
GEOMETRIC_REPRESENTATION_ITEM()
RATIONAL_B_SPLINE_SURFACE(((1.,0.975874970347527,1.00000901158887),(1.,
0.976508399996199,1.00000877497952),(1.,0.976443559263946,1.00000879919992),
(1.,0.975152688185942,1.00000928138791),(1.,0.974128080936659,1.00000966411653),
(1.,0.971417296543194,1.00001067669454),(1.,0.969708794729008,1.00001131488301),
(1.,0.965819748403555,1.00001276758533),(1.,0.963651813849042,1.0000135773889),
(1.,0.956625512428613,1.00001620197178),(1.,0.951211380320866,1.00001822434992),
(1.,0.93909815932017,1.00002274908498),(1.,0.932269660448803,1.0000252997813),
(1.,0.925100731384492,1.00002797764086)))
REPRESENTATION_ITEM('')
SURFACE()
);
#640=(
BOUNDED_SURFACE()
B_SPLINE_SURFACE(3,2,((#115266,#115267,#115268),(#115269,#115270,#115271),
(#115272,#115273,#115274),(#115275,#115276,#115277),(#115278,#115279,#115280),
(#115281,#115282,#115283),(#115284,#115285,#115286),(#115287,#115288,#115289),
(#115290,#115291,#115292),(#115293,#115294,#115295),(#115296,#115297,#115298),
(#115299,#115300,#115301)),.UNSPECIFIED.,.F.,.F.,.F.)
B_SPLINE_SURFACE_WITH_KNOTS((4,2,2,2,2,4),(3,3),(-1.04331394754407E-5,0.00249952123915741,
0.00374928185873614,0.00499904247831486,0.00749856371747232,0.0100085180961052),
(-1.94652008060556E-5,1.),.UNSPECIFIED.)
GEOMETRIC_REPRESENTATION_ITEM()
RATIONAL_B_SPLINE_SURFACE(((1.00000301269132,0.922613402464187,0.999999999999999),
(1.00000308258978,0.920817930354328,1.),(1.00000318852263,0.918096847153952,
1.),(1.00000339456414,0.912804286571543,1.),(1.00000347093525,0.910842552387414,
1.),(1.0000036390322,0.906524668452765,1.),(1.00000373076966,0.904168220463552,
1.),(1.00000402211603,0.89668444556567,1.),(1.00000423951183,0.891100228889141,
1.),(1.00000471754122,0.878821152185784,1.),(1.00000497998369,0.872079827682817,
1.),(1.00000525522681,0.865009694596455,1.)))
REPRESENTATION_ITEM('')
SURFACE()
);
#641=(
BOUNDED_SURFACE()
B_SPLINE_SURFACE(3,2,((#115316,#115317,#115318),(#115319,#115320,#115321),
(#115322,#115323,#115324),(#115325,#115326,#115327),(#115328,#115329,#115330),
(#115331,#115332,#115333),(#115334,#115335,#115336),(#115337,#115338,#115339),
(#115340,#115341,#115342),(#115343,#115344,#115345),(#115346,#115347,#115348),
(#115349,#115350,#115351)),.UNSPECIFIED.,.F.,.F.,.F.)
B_SPLINE_SURFACE_WITH_KNOTS((4,2,2,2,2,4),(3,3),(-6.10983628883443E-5,0.00182852863296691,
0.00365705726593492,0.00731411453187095,0.010971171797807,0.01468932742663),
(0.,1.00008499909505),.UNSPECIFIED.)
GEOMETRIC_REPRESENTATION_ITEM()
RATIONAL_B_SPLINE_SURFACE(((1.,0.928334171835616,1.00001218306108),(1.,
0.917377158027939,1.0000140457336),(1.,0.906091619061942,1.00001596425479),
(1.,0.883556125326937,1.00001979524795),(1.,0.872314643760917,1.00002170627947),
(1.,0.838321663328444,1.00002748502461),(1.,0.815222092564169,1.00003141190984),
(1.,0.769455163895886,1.00003919220488),(1.,0.746719177236824,1.00004305728146),
(1.,0.701301343682268,1.00005077823096),(1.,0.678625438437161,1.00005463309382),
(1.,0.65622179215926,1.00005844167313)))
REPRESENTATION_ITEM('')
SURFACE()
);
#642=(
BOUNDED_SURFACE()
B_SPLINE_SURFACE(3,2,((#115413,#115414,#115415),(#115416,#115417,#115418),
(#115419,#115420,#115421),(#115422,#115423,#115424)),.UNSPECIFIED.,.F.,
 .F.,.F.)
B_SPLINE_SURFACE_WITH_KNOTS((4,4),(3,3),(0.,0.00125314706695302),(0.,1.),
 .UNSPECIFIED.)
GEOMETRIC_REPRESENTATION_ITEM()
RATIONAL_B_SPLINE_SURFACE(((1.,0.657355576552703,1.),(1.,0.657806489396518,
1.),(1.,0.658253757373427,1.),(1.,0.658697491371784,1.)))
REPRESENTATION_ITEM('')
SURFACE()
);
#643=(
BOUNDED_SURFACE()
B_SPLINE_SURFACE(3,2,((#115430,#115431,#115432),(#115433,#115434,#115435),
(#115436,#115437,#115438),(#115439,#115440,#115441),(#115442,#115443,#115444),
(#115445,#115446,#115447),(#115448,#115449,#115450),(#115451,#115452,#115453),
(#115454,#115455,#115456),(#115457,#115458,#115459),(#115460,#115461,#115462),
(#115463,#115464,#115465)),.UNSPECIFIED.,.F.,.F.,.F.)
B_SPLINE_SURFACE_WITH_KNOTS((4,2,2,2,2,4),(3,3),(0.,0.00235065090194418,
0.00352597635291626,0.00470130180388835,0.00705195270583253,0.0094026036077767),
(0.,1.),.UNSPECIFIED.)
GEOMETRIC_REPRESENTATION_ITEM()
RATIONAL_B_SPLINE_SURFACE(((1.,0.878926677386228,1.),(1.,0.880633572500274,
1.),(1.,0.881600215173518,1.),(1.,0.881971310900512,1.),(1.,0.881914624557996,
1.),(1.,0.881433305801621,1.),(1.,0.881005741529713,1.),(1.,0.87920286248462,
1.),(1.,0.877309091715707,1.),(1.,0.872181307917061,1.),(1.,0.868925864305414,
1.),(1.,0.86510046874951,1.)))
REPRESENTATION_ITEM('')
SURFACE()
);
#644=(
BOUNDED_SURFACE()
B_SPLINE_SURFACE(3,2,((#115502,#115503,#115504),(#115505,#115506,#115507),
(#115508,#115509,#115510),(#115511,#115512,#115513)),.UNSPECIFIED.,.F.,
 .F.,.F.)
B_SPLINE_SURFACE_WITH_KNOTS((4,4),(3,3),(-1.07552855510562E-16,0.0267162858996683),
(0.,1.),.UNSPECIFIED.)
GEOMETRIC_REPRESENTATION_ITEM()
RATIONAL_B_SPLINE_SURFACE(((1.,0.996754904276314,1.),(1.,0.99691815785327,
1.),(1.,0.997105121080905,1.),(1.,0.997294383361589,1.)))
REPRESENTATION_ITEM('')
SURFACE()
);
#645=(
BOUNDED_SURFACE()
B_SPLINE_SURFACE(3,2,((#115528,#115529,#115530),(#115531,#115532,#115533),
(#115534,#115535,#115536),(#115537,#115538,#115539),(#115540,#115541,#115542),
(#115543,#115544,#115545),(#115546,#115547,#115548),(#115549,#115550,#115551),
(#115552,#115553,#115554),(#115555,#115556,#115557),(#115558,#115559,#115560),
(#115561,#115562,#115563),(#115564,#115565,#115566),(#115567,#115568,#115569)),
 .UNSPECIFIED.,.F.,.F.,.F.)
B_SPLINE_SURFACE_WITH_KNOTS((4,2,2,2,2,2,4),(3,3),(-0.000165946588728103,
0.00110845233042955,0.0022169046608751,0.00277113082609787,0.00332535699132064,
0.00387958315654342,0.00459975591047799),(0.,1.00110155371769),
 .UNSPECIFIED.)
GEOMETRIC_REPRESENTATION_ITEM()
RATIONAL_B_SPLINE_SURFACE(((1.,0.976869728834492,1.00005095847238),(1.,
0.979069992100293,1.00004611105602),(1.,0.981249127794438,1.00004131018598),
(1.,0.985244880371826,1.00003250711376),(1.,0.98707346732164,1.00002847854025),
(1.,0.989725112273828,1.00002263668155),(1.,0.990589387839026,1.00002073258962),
(1.,0.992248447140118,1.00001707750375),(1.,0.993050543446468,1.00001531039941),
(1.,0.994508810363275,1.00001209768071),(1.,0.995168317062758,1.0000106447166),
(1.,0.996394935439191,1.00000794234454),(1.,0.996850845287414,1.00000693792616),
(1.,0.996785967855346,1.00000708085813)))
REPRESENTATION_ITEM('')
SURFACE()
);
#646=(
BOUNDED_SURFACE()
B_SPLINE_SURFACE(3,2,((#115677,#115678,#115679),(#115680,#115681,#115682),
(#115683,#115684,#115685),(#115686,#115687,#115688),(#115689,#115690,#115691),
(#115692,#115693,#115694),(#115695,#115696,#115697),(#115698,#115699,#115700),
(#115701,#115702,#115703),(#115704,#115705,#115706),(#115707,#115708,#115709),
(#115710,#115711,#115712)),.UNSPECIFIED.,.F.,.F.,.F.)
B_SPLINE_SURFACE_WITH_KNOTS((4,2,2,2,2,4),(3,3),(-0.000113997093016889,
0.0036732156018174,0.00734643120364191,0.0110196468054664,0.0128562546063787,
0.0148068595002932),(0.,1.00012381305268),.UNSPECIFIED.)
GEOMETRIC_REPRESENTATION_ITEM()
RATIONAL_B_SPLINE_SURFACE(((0.999999999999999,0.876958870718303,1.00003046819565),
(1.,0.884648571608199,1.00002856402496),(1.,0.892591984248071,1.00002659702862),
(1.,0.908716560646796,1.00002260416257),(1.,0.91688384248478,1.00002058173037),
(1.,0.933641236873525,1.00001643216207),(1.,0.94223277425623,1.00001430467313),
(1.,0.955387277605443,1.00001104727469),(1.,0.959816439724556,1.00000995049853),
(1.,0.969020069908301,1.00000767143943),(1.,0.973799515663189,1.0000064879239),
(1.,0.978589595225709,1.00000530177515)))
REPRESENTATION_ITEM('')
SURFACE()
);
#647=(
BOUNDED_SURFACE()
B_SPLINE_SURFACE(3,2,((#115768,#115769,#115770),(#115771,#115772,#115773),
(#115774,#115775,#115776),(#115777,#115778,#115779)),.UNSPECIFIED.,.F.,
 .F.,.F.)
B_SPLINE_SURFACE_WITH_KNOTS((4,4),(3,3),(0.0393483234013829,0.0610219850016297),
(0.,1.),.UNSPECIFIED.)
GEOMETRIC_REPRESENTATION_ITEM()
RATIONAL_B_SPLINE_SURFACE(((1.,0.905262410070295,1.),(1.,0.908795397039036,
1.),(1.,0.912689368496647,1.),(1.,0.917052864030177,1.)))
REPRESENTATION_ITEM('')
SURFACE()
);
#648=(
BOUNDED_SURFACE()
B_SPLINE_SURFACE(3,2,((#115786,#115787,#115788),(#115789,#115790,#115791),
(#115792,#115793,#115794),(#115795,#115796,#115797)),.UNSPECIFIED.,.F.,
 .F.,.F.)
B_SPLINE_SURFACE_WITH_KNOTS((4,4),(3,3),(0.,0.00758323617980971),(0.,1.),
 .UNSPECIFIED.)
GEOMETRIC_REPRESENTATION_ITEM()
RATIONAL_B_SPLINE_SURFACE(((1.,0.811835924523642,1.),(1.,0.814044973262778,
1.),(1.,0.816215843750299,1.),(1.,0.818352309267362,1.)))
REPRESENTATION_ITEM('')
SURFACE()
);
#649=(
BOUNDED_SURFACE()
B_SPLINE_SURFACE(3,2,((#115896,#115897,#115898),(#115899,#115900,#115901),
(#115902,#115903,#115904),(#115905,#115906,#115907)),.UNSPECIFIED.,.F.,
 .F.,.F.)
B_SPLINE_SURFACE_WITH_KNOTS((4,4),(3,3),(0.,7.18262239638743E-5),(0.,1.),
 .UNSPECIFIED.)
GEOMETRIC_REPRESENTATION_ITEM()
RATIONAL_B_SPLINE_SURFACE(((1.,0.728225219383198,1.),(1.,0.726275191780839,
1.),(1.,0.724316874979356,1.),(1.,0.722350066311196,1.)))
REPRESENTATION_ITEM('')
SURFACE()
);
#650=(
BOUNDED_SURFACE()
B_SPLINE_SURFACE(3,2,((#115918,#115919,#115920),(#115921,#115922,#115923),
(#115924,#115925,#115926),(#115927,#115928,#115929)),.UNSPECIFIED.,.F.,
 .F.,.F.)
B_SPLINE_SURFACE_WITH_KNOTS((4,4),(3,3),(0.,0.00605799761929958),(0.,1.),
 .UNSPECIFIED.)
GEOMETRIC_REPRESENTATION_ITEM()
RATIONAL_B_SPLINE_SURFACE(((1.,0.912647878274364,1.),(1.,0.914084485860508,
1.),(1.,0.915454999630058,1.),(1.,0.916720713557935,1.)))
REPRESENTATION_ITEM('')
SURFACE()
);
#651=(
BOUNDED_SURFACE()
B_SPLINE_SURFACE(3,2,((#115938,#115939,#115940),(#115941,#115942,#115943),
(#115944,#115945,#115946),(#115947,#115948,#115949)),.UNSPECIFIED.,.F.,
 .F.,.F.)
B_SPLINE_SURFACE_WITH_KNOTS((4,4),(3,3),(4.08374095581965,4.36299363613899),
(0.,1.),.UNSPECIFIED.)
GEOMETRIC_REPRESENTATION_ITEM()
RATIONAL_B_SPLINE_SURFACE(((1.,0.727993861800628,1.),(1.,0.725358409252166,
1.),(1.,0.722438933497413,1.),(1.,0.719339800338651,1.)))
REPRESENTATION_ITEM('')
SURFACE()
);
#652=(
BOUNDED_SURFACE()
B_SPLINE_SURFACE(3,2,((#116026,#116027,#116028),(#116029,#116030,#116031),
(#116032,#116033,#116034),(#116035,#116036,#116037)),.UNSPECIFIED.,.F.,
 .F.,.F.)
B_SPLINE_SURFACE_WITH_KNOTS((4,4),(3,3),(4.33680868994202E-19,0.00126990317435772),
(0.,1.),.UNSPECIFIED.)
GEOMETRIC_REPRESENTATION_ITEM()
RATIONAL_B_SPLINE_SURFACE(((1.,0.946914839885651,1.),(1.,0.947185375384126,
1.),(1.,0.94744899710587,1.),(1.,0.947706007032018,1.)))
REPRESENTATION_ITEM('')
SURFACE()
);
#653=(
BOUNDED_SURFACE()
B_SPLINE_SURFACE(3,2,((#116043,#116044,#116045),(#116046,#116047,#116048),
(#116049,#116050,#116051),(#116052,#116053,#116054),(#116055,#116056,#116057),
(#116058,#116059,#116060)),.UNSPECIFIED.,.F.,.F.,.F.)
B_SPLINE_SURFACE_WITH_KNOTS((4,2,4),(3,3),(-2.24026526496335E-14,0.00397039644342791,
0.00794079288687823),(0.,1.),.UNSPECIFIED.)
GEOMETRIC_REPRESENTATION_ITEM()
RATIONAL_B_SPLINE_SURFACE(((1.,0.947706007031944,1.),(1.,0.943290905726492,
1.),(1.,0.937899255743554,1.),(1.,0.925617229078687,1.),(1.,0.918682504022707,
1.),(1.,0.911288565719537,1.)))
REPRESENTATION_ITEM('')
SURFACE()
);
#654=(
BOUNDED_SURFACE()
B_SPLINE_SURFACE(3,2,((#116085,#116086,#116087),(#116088,#116089,#116090),
(#116091,#116092,#116093),(#116094,#116095,#116096)),.UNSPECIFIED.,.F.,
 .F.,.F.)
B_SPLINE_SURFACE_WITH_KNOTS((4,4),(3,3),(-3.03368441478824E-14,0.0159404471931817),
(0.,1.),.UNSPECIFIED.)
GEOMETRIC_REPRESENTATION_ITEM()
RATIONAL_B_SPLINE_SURFACE(((1.,0.911288565719558,1.),(1.,0.915143187555718,
1.),(1.,0.918922299745003,1.),(1.,0.922592471504009,1.)))
REPRESENTATION_ITEM('')
SURFACE()
);
#655=(
BOUNDED_SURFACE()
B_SPLINE_SURFACE(3,2,((#116103,#116104,#116105),(#116106,#116107,#116108),
(#116109,#116110,#116111),(#116112,#116113,#116114)),.UNSPECIFIED.,.F.,
 .F.,.F.)
B_SPLINE_SURFACE_WITH_KNOTS((4,4),(3,3),(0.,0.0161950908918461),(0.,1.),
 .UNSPECIFIED.)
GEOMETRIC_REPRESENTATION_ITEM()
RATIONAL_B_SPLINE_SURFACE(((1.,0.976157924905098,1.),(1.,0.976367599349397,
1.),(1.,0.976614896609145,1.),(1.,0.976883313735806,1.)))
REPRESENTATION_ITEM('')
SURFACE()
);
#656=(
BOUNDED_SURFACE()
B_SPLINE_SURFACE(3,2,((#116129,#116130,#116131),(#116132,#116133,#116134),
(#116135,#116136,#116137),(#116138,#116139,#116140),(#116141,#116142,#116143),
(#116144,#116145,#116146),(#116147,#116148,#116149),(#116150,#116151,#116152),
(#116153,#116154,#116155),(#116156,#116157,#116158)),.UNSPECIFIED.,.F.,
 .F.,.F.)
B_SPLINE_SURFACE_WITH_KNOTS((4,2,2,2,4),(3,3),(1.16559650901717,1.54520562132594,
1.92481473363471,2.30442384594348,2.68403295825224),(0.,1.),
 .UNSPECIFIED.)
GEOMETRIC_REPRESENTATION_ITEM()
RATIONAL_B_SPLINE_SURFACE(((1.,0.716301943424656,1.),(1.,0.713607614150078,
1.),(1.,0.710674555327822,1.),(1.,0.704739985554641,1.),(1.,0.701739588150069,
1.),(1.,0.696101208315963,1.),(1.,0.693465451199519,1.),(1.,0.688950852263354,
1.),(1.,0.687071980767171,1.),(1.,0.685720793081262,1.)))
REPRESENTATION_ITEM('')
SURFACE()
);
#657=(
BOUNDED_SURFACE()
B_SPLINE_SURFACE(3,2,((#116177,#116178,#116179),(#116180,#116181,#116182),
(#116183,#116184,#116185),(#116186,#116187,#116188),(#116189,#116190,#116191),
(#116192,#116193,#116194),(#116195,#116196,#116197),(#116198,#116199,#116200),
(#116201,#116202,#116203),(#116204,#116205,#116206)),.UNSPECIFIED.,.F.,
 .F.,.F.)
B_SPLINE_SURFACE_WITH_KNOTS((4,2,2,2,4),(3,3),(-1.06801350239545E-5,0.000954078425391295,
0.00190815685078259,0.00286223527617389,0.00382699486309603),(0.,1.00001068116153),
 .UNSPECIFIED.)
GEOMETRIC_REPRESENTATION_ITEM()
RATIONAL_B_SPLINE_SURFACE(((1.,0.608057951152786,1.00000837279267),(1.,
0.616307729987918,1.00000819655823),(1.,0.625088223966446,1.00000800898648),
(1.,0.6432510180943,1.000007620987),(1.,0.65271599201051,1.00000741879317),
(1.,0.671340896300797,1.00000702092195),(1.,0.680585428571004,1.00000682343727),
(1.,0.699023336472089,1.00000642956072),(1.,0.707962976023608,1.00000623858925),
(1.,0.716585415193963,1.00000605439392)))
REPRESENTATION_ITEM('')
SURFACE()
);
#658=(
BOUNDED_SURFACE()
B_SPLINE_SURFACE(3,2,((#116228,#116229,#116230),(#116231,#116232,#116233),
(#116234,#116235,#116236),(#116237,#116238,#116239)),.UNSPECIFIED.,.F.,
 .F.,.F.)
B_SPLINE_SURFACE_WITH_KNOTS((4,4),(3,3),(0.,0.00153857998417576),(0.,1.),
 .UNSPECIFIED.)
GEOMETRIC_REPRESENTATION_ITEM()
RATIONAL_B_SPLINE_SURFACE(((1.,0.608336311218929,1.),(1.,0.601387010374271,
1.),(1.,0.595157345581303,1.),(1.,0.589755109947518,1.)))
REPRESENTATION_ITEM('')
SURFACE()
);
#659=(
BOUNDED_SURFACE()
B_SPLINE_SURFACE(3,2,((#116243,#116244,#116245),(#116246,#116247,#116248),
(#116249,#116250,#116251),(#116252,#116253,#116254),(#116255,#116256,#116257),
(#116258,#116259,#116260),(#116261,#116262,#116263),(#116264,#116265,#116266),
(#116267,#116268,#116269),(#116270,#116271,#116272),(#116273,#116274,#116275),
(#116276,#116277,#116278),(#116279,#116280,#116281),(#116282,#116283,#116284)),
 .UNSPECIFIED.,.F.,.F.,.F.)
B_SPLINE_SURFACE_WITH_KNOTS((4,2,2,2,2,2,4),(3,3),(-0.000182420517701793,
0.000811642394475343,0.00162328478895094,0.00243492718342655,0.00324656957790215,
0.00486985436685335,0.00667555967348539),(-0.000186768493253606,1.),
 .UNSPECIFIED.)
GEOMETRIC_REPRESENTATION_ITEM()
RATIONAL_B_SPLINE_SURFACE(((1.00000901159089,0.975874970303096,1.),(1.00000877498147,
0.976508399997261,1.),(1.00000879920188,0.976443559280109,1.),(1.00000928138998,
0.975152688184334,1.),(1.00000966411868,0.97412808093572,1.),(1.00001067669692,
0.971417296541871,1.),(1.00001131488553,0.969708794728175,1.),(1.00001276758818,
0.965819748401713,1.),(1.00001357739192,0.963651813847013,1.),(1.00001620197538,
0.956625512427823,1.),(1.00001822435397,0.951211380317844,1.),(1.00002274909008,
0.939098159237488,1.),(1.00002529978699,0.932269660270842,1.),(1.0000279776472,
0.925100731107773,1.)))
REPRESENTATION_ITEM('')
SURFACE()
);
#660=(
BOUNDED_SURFACE()
B_SPLINE_SURFACE(3,2,((#116375,#116376,#116377),(#116378,#116379,#116380),
(#116381,#116382,#116383),(#116384,#116385,#116386)),.UNSPECIFIED.,.F.,
 .F.,.F.)
B_SPLINE_SURFACE_WITH_KNOTS((4,4),(3,3),(0.,0.00125314706695302),(0.,1.),
 .UNSPECIFIED.)
GEOMETRIC_REPRESENTATION_ITEM()
RATIONAL_B_SPLINE_SURFACE(((1.,0.657355576552703,1.),(1.,0.657806489396516,
1.),(1.,0.65825375737343,1.),(1.,0.658697491371784,1.)))
REPRESENTATION_ITEM('')
SURFACE()
);
#661=(
BOUNDED_SURFACE()
B_SPLINE_SURFACE(3,2,((#116395,#116396,#116397),(#116398,#116399,#116400),
(#116401,#116402,#116403),(#116404,#116405,#116406),(#116407,#116408,#116409),
(#116410,#116411,#116412),(#116413,#116414,#116415),(#116416,#116417,#116418),
(#116419,#116420,#116421),(#116422,#116423,#116424),(#116425,#116426,#116427),
(#116428,#116429,#116430)),.UNSPECIFIED.,.F.,.F.,.F.)
B_SPLINE_SURFACE_WITH_KNOTS((4,2,2,2,2,4),(3,3),(-6.10984041725344E-5,0.00182852863296691,
0.00365705726593493,0.00731411453187096,0.010971171797807,0.0146893274679139),
(-8.49990848118801E-5,1.),.UNSPECIFIED.)
GEOMETRIC_REPRESENTATION_ITEM()
RATIONAL_B_SPLINE_SURFACE(((1.00001218305949,0.928334172554573,1.),(1.00001404573182,
0.91737715852127,1.),(1.00001596425283,0.906091619313865,1.),(1.00001979524555,
0.883556125327423,1.),(1.00002170627685,0.872314643766067,1.),(1.00002748502131,
0.838321663322054,1.),(1.00003141190605,0.81522209256118,1.),(1.00003919220015,
0.769455163903141,1.),(1.00004305727627,0.746719177240501,1.),(1.00005077822489,
0.701301343429992,1.),(1.00005463308732,0.678625437937777,1.),(1.00005844166621,
0.656221791416473,0.999999999999999)))
REPRESENTATION_ITEM('')
SURFACE()
);
#662=(
BOUNDED_SURFACE()
B_SPLINE_SURFACE(3,2,((#116489,#116490,#116491),(#116492,#116493,#116494),
(#116495,#116496,#116497),(#116498,#116499,#116500),(#116501,#116502,#116503),
(#116504,#116505,#116506),(#116507,#116508,#116509),(#116510,#116511,#116512),
(#116513,#116514,#116515),(#116516,#116517,#116518),(#116519,#116520,#116521),
(#116522,#116523,#116524)),.UNSPECIFIED.,.F.,.F.,.F.)
B_SPLINE_SURFACE_WITH_KNOTS((4,2,2,2,2,4),(3,3),(-1.04331394808629E-5,0.00249952123915741,
0.00374928185873614,0.00499904247831486,0.00749856371747232,0.0100085180961106),
(0.,1.00001946520082),.UNSPECIFIED.)
GEOMETRIC_REPRESENTATION_ITEM()
RATIONAL_B_SPLINE_SURFACE(((1.,0.922613402464198,1.00000301269133),(1.,
0.920817930354339,1.00000308258978),(1.,0.918096847153959,1.00000318852263),
(1.,0.912804286571541,1.00000339456414),(1.,0.910842552387412,1.00000347093525),
(1.,0.906524668452763,1.0000036390322),(1.,0.904168220463551,1.00000373076967),
(1.,0.896684445565668,1.00000402211603),(1.,0.891100228889139,1.00000423951183),
(1.,0.878821152185769,1.00000471754122),(1.,0.872079827682786,1.00000497998369),
(1.,0.865009694596406,1.00000525522681)))
REPRESENTATION_ITEM('')
SURFACE()
);
#663=(
BOUNDED_SURFACE()
B_SPLINE_SURFACE(3,2,((#116545,#116546,#116547),(#116548,#116549,#116550),
(#116551,#116552,#116553),(#116554,#116555,#116556),(#116557,#116558,#116559),
(#116560,#116561,#116562),(#116563,#116564,#116565),(#116566,#116567,#116568),
(#116569,#116570,#116571),(#116572,#116573,#116574),(#116575,#116576,#116577),
(#116578,#116579,#116580)),.UNSPECIFIED.,.F.,.F.,.F.)
B_SPLINE_SURFACE_WITH_KNOTS((4,2,2,2,2,4),(3,3),(0.,0.00235065090194418,
0.00352597635291626,0.00470130180388835,0.00705195270583253,0.0094026036077767),
(0.,1.),.UNSPECIFIED.)
GEOMETRIC_REPRESENTATION_ITEM()
RATIONAL_B_SPLINE_SURFACE(((1.,0.878926677386228,1.),(1.,0.880633572500274,
1.),(1.,0.881600215173518,1.),(1.,0.881971310900512,1.),(1.,0.881914624557996,
1.),(1.,0.881433305801621,1.),(1.,0.881005741529713,1.),(1.,0.87920286248462,
1.),(1.,0.877309091715707,1.),(1.,0.872181307917061,1.),(1.,0.868925864305414,
1.),(1.,0.86510046874951,1.)))
REPRESENTATION_ITEM('')
SURFACE()
);
#664=(
BOUNDED_SURFACE()
B_SPLINE_SURFACE(3,2,((#116617,#116618,#116619),(#116620,#116621,#116622),
(#116623,#116624,#116625),(#116626,#116627,#116628),(#116629,#116630,#116631),
(#116632,#116633,#116634),(#116635,#116636,#116637),(#116638,#116639,#116640),
(#116641,#116642,#116643),(#116644,#116645,#116646),(#116647,#116648,#116649),
(#116650,#116651,#116652)),.UNSPECIFIED.,.F.,.F.,.F.)
B_SPLINE_SURFACE_WITH_KNOTS((4,2,2,2,2,4),(3,3),(-0.000113997093422466,
0.0036732156018174,0.00734643120364191,0.0110196468054664,0.0128562546063787,
0.0148068595006989),(-0.0001238130443789,1.),.UNSPECIFIED.)
GEOMETRIC_REPRESENTATION_ITEM()
RATIONAL_B_SPLINE_SURFACE(((1.0000304681936,0.876958870717064,1.),(1.00002856402304,
0.884648571605102,1.),(1.00002659702684,0.892591984250898,1.),(1.00002260416106,
0.908716560644835,1.),(1.000020581729,0.916883842486016,1.),(1.00001643216097,
0.933641236873535,1.),(1.00001430467217,0.942232774256577,1.),(1.00001104727396,
0.955387277605884,1.),(1.00000995049786,0.959816439722813,1.),(1.00000767143891,
0.969020069911761,1.),(1.00000648792346,0.973799515663377,1.),(1.0000053017748,
0.978589595229225,0.999999999999999)))
REPRESENTATION_ITEM('')
SURFACE()
);
#665=(
BOUNDED_SURFACE()
B_SPLINE_SURFACE(3,2,((#116711,#116712,#116713),(#116714,#116715,#116716),
(#116717,#116718,#116719),(#116720,#116721,#116722),(#116723,#116724,#116725),
(#116726,#116727,#116728),(#116729,#116730,#116731),(#116732,#116733,#116734),
(#116735,#116736,#116737),(#116738,#116739,#116740),(#116741,#116742,#116743),
(#116744,#116745,#116746),(#116747,#116748,#116749),(#116750,#116751,#116752)),
 .UNSPECIFIED.,.F.,.F.,.F.)
B_SPLINE_SURFACE_WITH_KNOTS((4,2,2,2,2,2,4),(3,3),(-0.000165946604265795,
0.00110845233042956,0.00221690466087511,0.00277113082609788,0.00332535699132066,
0.00387958315654343,0.00459975592601602),(-0.00110155396701784,1.),
 .UNSPECIFIED.)
GEOMETRIC_REPRESENTATION_ITEM()
RATIONAL_B_SPLINE_SURFACE(((1.00005095848412,0.976869728747893,1.),(1.00004611106659,
0.979069992042858,1.),(1.00004131019539,0.981249127762934,1.),(1.00003250712113,
0.985244880368828,1.),(1.00002847854671,0.987073467318197,1.),(1.00002263668668,
0.989725112271385,1.),(1.00002073259432,0.990589387836555,1.),(1.00001707750761,
0.992248447138308,1.),(1.00001531040288,0.993050543444707,1.),(1.00001209768345,
0.994508810361939,1.),(1.00001064471901,0.995168317061585,1.),(1.0000079423463,
0.996394935453207,1.),(1.00000693792769,0.996850845306377,1.),(1.00000708085974,
0.996785967850292,1.)))
REPRESENTATION_ITEM('')
SURFACE()
);
#666=(
BOUNDED_SURFACE()
B_SPLINE_SURFACE(3,2,((#116860,#116861,#116862),(#116863,#116864,#116865),
(#116866,#116867,#116868),(#116869,#116870,#116871)),.UNSPECIFIED.,.F.,
 .F.,.F.)
B_SPLINE_SURFACE_WITH_KNOTS((4,4),(3,3),(-1.07552855510562E-16,0.0267162858996683),
(0.,1.),.UNSPECIFIED.)
GEOMETRIC_REPRESENTATION_ITEM()
RATIONAL_B_SPLINE_SURFACE(((1.,0.996754904276314,1.),(1.,0.99691815785327,
1.),(1.,0.997105121080905,1.),(1.,0.997294383361589,1.)))
REPRESENTATION_ITEM('')
SURFACE()
);
#667=(
BOUNDED_SURFACE()
B_SPLINE_SURFACE(3,2,((#116919,#116920,#116921),(#116922,#116923,#116924),
(#116925,#116926,#116927),(#116928,#116929,#116930)),.UNSPECIFIED.,.F.,
 .F.,.F.)
B_SPLINE_SURFACE_WITH_KNOTS((4,4),(3,3),(5.45668110952609,5.99960283367363),
(0.,1.),.UNSPECIFIED.)
GEOMETRIC_REPRESENTATION_ITEM()
RATIONAL_B_SPLINE_SURFACE(((1.,0.726096315248088,1.),(1.,0.729784556012956,
1.),(1.,0.732492647174433,1.),(1.,0.733872823887339,1.)))
REPRESENTATION_ITEM('')
SURFACE()
);
#668=(
BOUNDED_SURFACE()
B_SPLINE_SURFACE(3,2,((#116934,#116935,#116936),(#116937,#116938,#116939),
(#116940,#116941,#116942),(#116943,#116944,#116945)),.UNSPECIFIED.,.F.,
 .F.,.F.)
B_SPLINE_SURFACE_WITH_KNOTS((4,4),(3,3),(5.45668110952609,5.99960283367363),
(0.,1.),.UNSPECIFIED.)
GEOMETRIC_REPRESENTATION_ITEM()
RATIONAL_B_SPLINE_SURFACE(((1.,0.726096315248088,1.),(1.,0.729784556012956,
1.),(1.,0.732492647174433,1.),(1.,0.733872823887339,1.)))
REPRESENTATION_ITEM('')
SURFACE()
);
#669=(
BOUNDED_SURFACE()
B_SPLINE_SURFACE(3,2,((#116969,#116970,#116971),(#116972,#116973,#116974),
(#116975,#116976,#116977),(#116978,#116979,#116980)),.UNSPECIFIED.,.F.,
 .F.,.F.)
B_SPLINE_SURFACE_WITH_KNOTS((4,4),(3,3),(0.086547508497542,0.0919702783781644),
(0.,0.64558001060497),.UNSPECIFIED.)
GEOMETRIC_REPRESENTATION_ITEM()
RATIONAL_B_SPLINE_SURFACE(((1.,0.924540939678747,0.946511601282365),(1.,
0.925148361214704,0.94694216595103),(1.,0.925749955382678,0.947368599948296),
(1.,0.926345753907735,0.947790925762161)))
REPRESENTATION_ITEM('')
SURFACE()
);
#670=(
BOUNDED_SURFACE()
B_SPLINE_SURFACE(3,2,((#117122,#117123,#117124),(#117125,#117126,#117127),
(#117128,#117129,#117130),(#117131,#117132,#117133),(#117134,#117135,#117136),
(#117137,#117138,#117139),(#117140,#117141,#117142),(#117143,#117144,#117145),
(#117146,#117147,#117148),(#117149,#117150,#117151),(#117152,#117153,#117154),
(#117155,#117156,#117157)),.UNSPECIFIED.,.F.,.F.,.F.)
B_SPLINE_SURFACE_WITH_KNOTS((4,2,2,2,2,4),(3,3),(-6.02859133250301E-5,0.000150715288159474,
0.000226072932239275,0.000301430576319076,0.000452145864478677,0.000663147267902158),
(-0.00100453694977956,1.),.UNSPECIFIED.)
GEOMETRIC_REPRESENTATION_ITEM()
RATIONAL_B_SPLINE_SURFACE(((1.00005968116539,0.970294191068128,1.),(1.00004424942706,
0.977975211829159,1.),(1.00002745004367,0.986336966663148,1.),(1.00002436644663,
0.987871801711077,1.),(1.00002548343001,0.987315832425508,1.),(1.00003079677625,
0.984671158061213,1.),(1.00003491433587,0.982621676644882,1.),(1.00004927402031,
0.975474261885448,1.),(1.00006158350031,0.969347319515365,1.),(1.0000927343737,
0.953842228643045,1.),(1.0001129524734,0.943778835895961,1.),(1.00013353927202,
0.933531926302702,1.)))
REPRESENTATION_ITEM('')
SURFACE()
);
#671=(
BOUNDED_SURFACE()
B_SPLINE_SURFACE(3,2,((#117271,#117272,#117273),(#117274,#117275,#117276),
(#117277,#117278,#117279),(#117280,#117281,#117282),(#117283,#117284,#117285),
(#117286,#117287,#117288),(#117289,#117290,#117291),(#117292,#117293,#117294),
(#117295,#117296,#117297),(#117298,#117299,#117300),(#117301,#117302,#117303),
(#117304,#117305,#117306),(#117307,#117308,#117309),(#117310,#117311,#117312),
(#117313,#117314,#117315),(#117316,#117317,#117318),(#117319,#117320,#117321),
(#117322,#117323,#117324),(#117325,#117326,#117327),(#117328,#117329,#117330)),
 .UNSPECIFIED.,.F.,.F.,.F.)
B_SPLINE_SURFACE_WITH_KNOTS((4,2,2,2,2,2,2,2,2,4),(3,3),(-0.000139647992705172,
0.000365159071385275,0.000547738793623092,0.000730318515860909,0.000821608376979818,
0.000912898238098727,0.00100418809921764,0.00109547796033654,0.00127805768257436,
0.0016002846518524),(0.,1.00120185779294),.UNSPECIFIED.)
GEOMETRIC_REPRESENTATION_ITEM()
RATIONAL_B_SPLINE_SURFACE(((1.,0.880272090542511,1.00028779184203),(1.,
0.901184187914604,1.00023752510764),(1.,0.921304018359595,1.00018916275761),
(1.,0.947352374812166,1.00012654991722),(1.,0.954167044177719,1.00011016939026),
(1.,0.967306096106301,1.00007858684635),(1.,0.973667692171704,1.00006329537874),
(1.,0.982439522839476,1.00004221039265),(1.,0.985180958650669,1.00003562076066),
(1.,0.98994145187011,1.00002417788891),(1.,0.992001217750245,1.00001922679756),
(1.,0.993615943400182,1.00001534545635),(1.,0.99296549466968,1.0000169089501),
(1.,0.989685037570088,1.00002479423596),(1.,0.987238971758114,1.00003067388248),
(1.,0.97927345568742,1.00004982071761),(1.,0.973036420946916,1.00006481277522),
(1.,0.955446546777232,1.00010709382992),(1.,0.943347963141551,1.00013617538397),
(1.,0.930933946765096,1.00016601514862)))
REPRESENTATION_ITEM('')
SURFACE()
);
#672=(
BOUNDED_SURFACE()
B_SPLINE_SURFACE(3,2,((#117337,#117338,#117339),(#117340,#117341,#117342),
(#117343,#117344,#117345),(#117346,#117347,#117348),(#117349,#117350,#117351),
(#117352,#117353,#117354),(#117355,#117356,#117357),(#117358,#117359,#117360),
(#117361,#117362,#117363),(#117364,#117365,#117366),(#117367,#117368,#117369),
(#117370,#117371,#117372),(#117373,#117374,#117375),(#117376,#117377,#117378)),
 .UNSPECIFIED.,.F.,.F.,.F.)
B_SPLINE_SURFACE_WITH_KNOTS((4,2,2,2,2,2,4),(3,3),(0.,0.000448181428457599,
0.000896362856915198,0.0013445442853728,0.0017927257138304,0.00268908857074559,
0.00358545142766079),(0.,1.),.UNSPECIFIED.)
GEOMETRIC_REPRESENTATION_ITEM()
RATIONAL_B_SPLINE_SURFACE(((1.,0.968622823622544,1.),(1.,0.970928927601575,
1.),(1.,0.971725568866546,1.),(1.,0.969403531216429,1.),(1.,0.966312591057871,
1.),(1.,0.956750702908267,1.),(1.,0.950336581784272,1.),(1.,0.934945602997519,
1.),(1.,0.925915752328107,1.),(1.,0.894857637924931,1.),(1.,0.86927172114247,
1.),(1.,0.807530610430465,1.),(1.,0.771295192731162,1.),(1.,0.728225219382402,
1.)))
REPRESENTATION_ITEM('')
SURFACE()
);
#673=(
BOUNDED_SURFACE()
B_SPLINE_SURFACE(3,2,((#117483,#117484,#117485),(#117486,#117487,#117488),
(#117489,#117490,#117491),(#117492,#117493,#117494)),.UNSPECIFIED.,.F.,
 .F.,.F.)
B_SPLINE_SURFACE_WITH_KNOTS((4,4),(3,3),(-1.86482773667507E-17,0.000975580687048644),
(0.,1.),.UNSPECIFIED.)
GEOMETRIC_REPRESENTATION_ITEM()
RATIONAL_B_SPLINE_SURFACE(((1.,0.94257877728744,1.),(1.,0.951846107080356,
1.),(1.,0.960652039850891,1.),(1.,0.968622823622538,1.)))
REPRESENTATION_ITEM('')
SURFACE()
);
#674=(
BOUNDED_SURFACE()
B_SPLINE_SURFACE(3,2,((#117513,#117514,#117515),(#117516,#117517,#117518),
(#117519,#117520,#117521),(#117522,#117523,#117524)),.UNSPECIFIED.,.F.,
 .F.,.F.)
B_SPLINE_SURFACE_WITH_KNOTS((4,4),(3,3),(3.46944695195361E-18,0.021796204571187),
(0.,1.),.UNSPECIFIED.)
GEOMETRIC_REPRESENTATION_ITEM()
RATIONAL_B_SPLINE_SURFACE(((1.,0.589755109947558,1.),(1.,0.582954304126345,
1.),(1.,0.5762202770521,1.),(1.,0.569548667318326,1.)))
REPRESENTATION_ITEM('')
SURFACE()
);
#675=(
BOUNDED_SURFACE()
B_SPLINE_SURFACE(3,2,((#117655,#117656,#117657),(#117658,#117659,#117660),
(#117661,#117662,#117663),(#117664,#117665,#117666)),.UNSPECIFIED.,.F.,
 .F.,.F.)
B_SPLINE_SURFACE_WITH_KNOTS((4,4),(3,3),(0.0202956399837716,0.0208946966749047),
(0.,1.),.UNSPECIFIED.)
GEOMETRIC_REPRESENTATION_ITEM()
RATIONAL_B_SPLINE_SURFACE(((1.,0.900606830835888,1.),(1.,0.900744730186861,
1.),(1.,0.900880175303985,1.),(1.,0.901013225320941,1.)))
REPRESENTATION_ITEM('')
SURFACE()
);
#676=(
BOUNDED_SURFACE()
B_SPLINE_SURFACE(3,2,((#117795,#117796,#117797),(#117798,#117799,#117800),
(#117801,#117802,#117803),(#117804,#117805,#117806)),.UNSPECIFIED.,.F.,
 .F.,.F.)
B_SPLINE_SURFACE_WITH_KNOTS((4,4),(3,3),(0.0202956399837716,0.0208946966749047),
(0.,1.),.UNSPECIFIED.)
GEOMETRIC_REPRESENTATION_ITEM()
RATIONAL_B_SPLINE_SURFACE(((1.,0.900606830835888,1.),(1.,0.900744730186861,
1.),(1.,0.900880175303985,1.),(1.,0.901013225320945,1.)))
REPRESENTATION_ITEM('')
SURFACE()
);
#677=(
BOUNDED_SURFACE()
B_SPLINE_SURFACE(3,2,((#117874,#117875,#117876),(#117877,#117878,#117879),
(#117880,#117881,#117882),(#117883,#117884,#117885),(#117886,#117887,#117888),
(#117889,#117890,#117891)),.UNSPECIFIED.,.F.,.F.,.F.)
B_SPLINE_SURFACE_WITH_KNOTS((4,2,4),(3,3),(-3.91613824701764E-16,0.00171225828678246,
0.00342451657356532),(0.,1.),.UNSPECIFIED.)
GEOMETRIC_REPRESENTATION_ITEM()
RATIONAL_B_SPLINE_SURFACE(((1.,0.72236396206076,1.),(1.,0.754627162299658,
1.),(1.,0.784410335463938,1.),(1.,0.840322687513901,1.),(1.,0.866450826488529,
1.),(1.,0.891002048128323,1.)))
REPRESENTATION_ITEM('')
SURFACE()
);
#678=(
BOUNDED_SURFACE()
B_SPLINE_SURFACE(3,2,((#117954,#117955,#117956),(#117957,#117958,#117959),
(#117960,#117961,#117962),(#117963,#117964,#117965)),.UNSPECIFIED.,.F.,
 .F.,.F.)
B_SPLINE_SURFACE_WITH_KNOTS((4,4),(3,3),(-2.47198095326695E-17,0.00134908113441829),
(0.,1.),.UNSPECIFIED.)
GEOMETRIC_REPRESENTATION_ITEM()
RATIONAL_B_SPLINE_SURFACE(((1.,0.733870268857972,1.),(1.,0.732490347214879,
1.),(1.,0.729805870370646,1.),(1.,0.726096315248079,1.)))
REPRESENTATION_ITEM('')
SURFACE()
);
#679=(
BOUNDED_SURFACE()
B_SPLINE_SURFACE(3,2,((#118008,#118009,#118010),(#118011,#118012,#118013),
(#118014,#118015,#118016),(#118017,#118018,#118019)),.UNSPECIFIED.,.F.,
 .F.,.F.)
B_SPLINE_SURFACE_WITH_KNOTS((4,4),(3,3),(-2.47198095326695E-17,0.00134908113441829),
(0.,1.),.UNSPECIFIED.)
GEOMETRIC_REPRESENTATION_ITEM()
RATIONAL_B_SPLINE_SURFACE(((1.,0.733870268857972,1.),(1.,0.732490347214879,
1.),(1.,0.729805870370646,1.),(1.,0.726096315248079,1.)))
REPRESENTATION_ITEM('')
SURFACE()
);
#680=(
BOUNDED_SURFACE()
B_SPLINE_SURFACE(3,2,((#118064,#118065,#118066),(#118067,#118068,#118069),
(#118070,#118071,#118072),(#118073,#118074,#118075),(#118076,#118077,#118078),
(#118079,#118080,#118081)),.UNSPECIFIED.,.F.,.F.,.F.)
B_SPLINE_SURFACE_WITH_KNOTS((4,2,4),(3,3),(-3.91613824701764E-16,0.00171225828678246,
0.00342451657356532),(0.,1.),.UNSPECIFIED.)
GEOMETRIC_REPRESENTATION_ITEM()
RATIONAL_B_SPLINE_SURFACE(((1.,0.72236396206076,1.),(1.,0.754627162299658,
1.),(1.,0.784410335463938,1.),(1.,0.840322687513901,1.),(1.,0.866450826488529,
1.),(1.,0.891002048128323,1.)))
REPRESENTATION_ITEM('')
SURFACE()
);
#681=(
BOUNDED_SURFACE()
B_SPLINE_SURFACE(3,2,((#118126,#118127,#118128),(#118129,#118130,#118131),
(#118132,#118133,#118134),(#118135,#118136,#118137)),.UNSPECIFIED.,.F.,
 .F.,.F.)
B_SPLINE_SURFACE_WITH_KNOTS((4,4),(3,3),(-2.68882138776405E-17,0.0219667000314471),
(0.,1.),.UNSPECIFIED.)
GEOMETRIC_REPRESENTATION_ITEM()
RATIONAL_B_SPLINE_SURFACE(((1.,0.711953374255438,1.),(1.,0.706077500943757,
1.),(1.,0.699485071832413,1.),(1.,0.69182137541396,1.)))
REPRESENTATION_ITEM('')
SURFACE()
);
#682=(
BOUNDED_SURFACE()
B_SPLINE_SURFACE(3,2,((#118149,#118150,#118151),(#118152,#118153,#118154),
(#118155,#118156,#118157),(#118158,#118159,#118160),(#118161,#118162,#118163),
(#118164,#118165,#118166),(#118167,#118168,#118169),(#118170,#118171,#118172),
(#118173,#118174,#118175),(#118176,#118177,#118178),(#118179,#118180,#118181),
(#118182,#118183,#118184)),.UNSPECIFIED.,.F.,.F.,.F.)
B_SPLINE_SURFACE_WITH_KNOTS((4,2,2,2,2,4),(3,3),(0.000172409107124498,0.000489736488695152,
0.000807063870265806,0.000965727561051133,0.00112439125183646,0.00144171863340711),
(0.,0.918321305818406),.UNSPECIFIED.)
GEOMETRIC_REPRESENTATION_ITEM()
RATIONAL_B_SPLINE_SURFACE(((1.,0.751951140289055,0.959479386091153),(1.,
0.751081875924352,0.959337385334738),(1.,0.750063810360441,0.959171076803035),
(1.,0.747713047253236,0.958787062281182),(1.,0.746415224348434,0.958575053320895),
(1.,0.744306886267655,0.958230640718233),(1.,0.743576049622121,0.958111253152498),
(1.,0.742056365361419,0.957863001500533),(1.,0.741269149563411,0.957734403983692),
(1.,0.738871436402237,0.957342719823639),(1.,0.737208890423033,0.957071130654442),
(1.,0.735480646509667,0.9567888092423)))
REPRESENTATION_ITEM('')
SURFACE()
);
#683=(
BOUNDED_SURFACE()
B_SPLINE_SURFACE(3,2,((#118350,#118351,#118352),(#118353,#118354,#118355),
(#118356,#118357,#118358),(#118359,#118360,#118361),(#118362,#118363,#118364),
(#118365,#118366,#118367)),.UNSPECIFIED.,.F.,.F.,.F.)
B_SPLINE_SURFACE_WITH_KNOTS((4,2,4),(3,3),(0.00123655829750285,0.00142922512672845,
0.00162189195595405),(0.,1.),.UNSPECIFIED.)
GEOMETRIC_REPRESENTATION_ITEM()
RATIONAL_B_SPLINE_SURFACE(((1.,0.666609535345549,1.),(1.,0.663165103855602,
1.),(1.,0.660607815251214,1.),(1.,0.657871111698494,1.),(1.,0.657640580310814,
1.),(1.,0.658697491371788,1.)))
REPRESENTATION_ITEM('')
SURFACE()
);
#684=(
BOUNDED_SURFACE()
B_SPLINE_SURFACE(3,2,((#118480,#118481,#118482),(#118483,#118484,#118485),
(#118486,#118487,#118488),(#118489,#118490,#118491),(#118492,#118493,#118494),
(#118495,#118496,#118497),(#118498,#118499,#118500),(#118501,#118502,#118503),
(#118504,#118505,#118506),(#118507,#118508,#118509),(#118510,#118511,#118512),
(#118513,#118514,#118515),(#118516,#118517,#118518),(#118519,#118520,#118521),
(#118522,#118523,#118524),(#118525,#118526,#118527),(#118528,#118529,#118530),
(#118531,#118532,#118533)),.UNSPECIFIED.,.F.,.F.,.F.)
B_SPLINE_SURFACE_WITH_KNOTS((4,2,2,2,2,2,2,2,4),(3,3),(0.091242894965532,
0.105485528803385,0.112606845722312,0.116167504181775,0.117947833411507,
0.11839291571894,0.118615456872656,0.118837998026373,0.119728162641239),
(0.,1.),.UNSPECIFIED.)
GEOMETRIC_REPRESENTATION_ITEM()
RATIONAL_B_SPLINE_SURFACE(((1.,0.932172603585285,1.),(1.,0.934602753177395,
1.),(1.,0.937299919727655,1.),(1.,0.941872873911547,1.),(1.,0.943485425277809,
1.),(1.,0.94605580308617,1.),(1.,0.946937896098172,1.),(1.,0.948301602658363,
1.),(1.,0.948762933301821,1.),(1.,0.949348321740484,1.),(1.,0.949465835674864,
1.),(1.,0.949642766022,1.),(1.,0.949701970702875,1.),(1.,0.949819587295925,
1.),(1.,0.949878461460776,1.),(1.,0.95017316294865,1.),(1.,0.950409982265153,
1.),(1.,0.950647876552919,1.)))
REPRESENTATION_ITEM('')
SURFACE()
);
#685=(
BOUNDED_SURFACE()
B_SPLINE_SURFACE(3,2,((#118553,#118554,#118555),(#118556,#118557,#118558),
(#118559,#118560,#118561),(#118562,#118563,#118564),(#118565,#118566,#118567),
(#118568,#118569,#118570)),.UNSPECIFIED.,.F.,.F.,.F.)
B_SPLINE_SURFACE_WITH_KNOTS((4,2,4),(3,3),(0.07057665608224,0.0820800032233745,
0.093583350364509),(0.,1.),.UNSPECIFIED.)
GEOMETRIC_REPRESENTATION_ITEM()
RATIONAL_B_SPLINE_SURFACE(((1.,0.931359839148932,1.),(1.,0.933201337134163,
1.),(1.,0.935237303560647,1.),(1.,0.939852710690985,1.),(1.,0.942431635592895,
1.),(1.,0.945397015693174,1.)))
REPRESENTATION_ITEM('')
SURFACE()
);
#686=(
BOUNDED_SURFACE()
B_SPLINE_SURFACE(3,2,((#118641,#118642,#118643),(#118644,#118645,#118646),
(#118647,#118648,#118649),(#118650,#118651,#118652)),.UNSPECIFIED.,.F.,
 .F.,.F.)
B_SPLINE_SURFACE_WITH_KNOTS((4,4),(3,3),(0.000640475795684712,0.0229136491896437),
(0.284029442984183,1.),.UNSPECIFIED.)
GEOMETRIC_REPRESENTATION_ITEM()
RATIONAL_B_SPLINE_SURFACE(((0.931525662307996,0.879459085345921,1.),(0.930008881375413,
0.876788973197253,1.),(0.928241405957166,0.873677543269994,1.),(0.925867060504482,
0.869497790939149,1.)))
REPRESENTATION_ITEM('')
SURFACE()
);
#687=(
BOUNDED_SURFACE()
B_SPLINE_SURFACE(3,2,((#118796,#118797,#118798),(#118799,#118800,#118801),
(#118802,#118803,#118804),(#118805,#118806,#118807)),.UNSPECIFIED.,.F.,
 .F.,.F.)
B_SPLINE_SURFACE_WITH_KNOTS((4,4),(3,3),(-1.86482773667507E-17,0.000975580687048644),
(0.,1.),.UNSPECIFIED.)
GEOMETRIC_REPRESENTATION_ITEM()
RATIONAL_B_SPLINE_SURFACE(((1.,0.94257877728744,1.),(1.,0.951846107080362,
1.),(1.,0.960652039850891,1.),(1.,0.968622823622538,1.)))
REPRESENTATION_ITEM('')
SURFACE()
);
#688=(
BOUNDED_SURFACE()
B_SPLINE_SURFACE(3,2,((#118828,#118829,#118830),(#118831,#118832,#118833),
(#118834,#118835,#118836),(#118837,#118838,#118839),(#118840,#118841,#118842),
(#118843,#118844,#118845),(#118846,#118847,#118848),(#118849,#118850,#118851),
(#118852,#118853,#118854),(#118855,#118856,#118857),(#118858,#118859,#118860),
(#118861,#118862,#118863),(#118864,#118865,#118866),(#118867,#118868,#118869)),
 .UNSPECIFIED.,.F.,.F.,.F.)
B_SPLINE_SURFACE_WITH_KNOTS((4,2,2,2,2,2,4),(3,3),(0.,0.000448181428457599,
0.000896362856915198,0.0013445442853728,0.0017927257138304,0.00268908857074559,
0.00358545142766079),(0.,1.),.UNSPECIFIED.)
GEOMETRIC_REPRESENTATION_ITEM()
RATIONAL_B_SPLINE_SURFACE(((1.,0.968622823622544,1.),(1.,0.970928927601575,
1.),(1.,0.971725568866546,1.),(1.,0.969403531216429,1.),(1.,0.966312591057871,
1.),(1.,0.956750702908267,1.),(1.,0.950336581784272,1.),(1.,0.934945602997519,
1.),(1.,0.925915752328107,1.),(1.,0.894857637924931,1.),(1.,0.86927172114247,
1.),(1.,0.807530610430465,1.),(1.,0.771295192731162,1.),(1.,0.728225219382402,
1.)))
REPRESENTATION_ITEM('')
SURFACE()
);
#689=(
BOUNDED_SURFACE()
B_SPLINE_SURFACE(3,2,((#118936,#118937,#118938),(#118939,#118940,#118941),
(#118942,#118943,#118944),(#118945,#118946,#118947),(#118948,#118949,#118950),
(#118951,#118952,#118953),(#118954,#118955,#118956),(#118957,#118958,#118959),
(#118960,#118961,#118962),(#118963,#118964,#118965),(#118966,#118967,#118968),
(#118969,#118970,#118971),(#118972,#118973,#118974),(#118975,#118976,#118977),
(#118978,#118979,#118980),(#118981,#118982,#118983),(#118984,#118985,#118986),
(#118987,#118988,#118989),(#118990,#118991,#118992),(#118993,#118994,#118995)),
 .UNSPECIFIED.,.F.,.F.,.F.)
B_SPLINE_SURFACE_WITH_KNOTS((4,2,2,2,2,2,2,2,2,4),(3,3),(-0.000146064523433404,
0.000365159071385275,0.000547738793623092,0.000730318515860909,0.000821608376979818,
0.000912898238098727,0.00100418809921764,0.00109547796033654,0.00127805768257436,
0.00160670118258064),(-0.00159134328788309,1.),.UNSPECIFIED.)
GEOMETRIC_REPRESENTATION_ITEM()
RATIONAL_B_SPLINE_SURFACE(((1.00038374483301,0.87942738819055,1.),(1.00031625112979,
0.900633907154529,1.),(1.00025133626005,0.921030156735138,1.),(1.00016762607413,
0.947331893940907,1.),(1.00014592868002,0.954149214335323,1.),(1.00010409492808,
0.967293377590655,1.),(1.00008384008525,0.973657448431276,1.),(1.00005591123694,
0.982432691498638,1.),(1.00004718271175,0.985175193777351,1.),(1.00003202565982,
0.98993753891455,1.),(1.00002546752036,0.991998106080354,1.),(1.00002032635548,
0.993613459887579,1.),(1.00002239733526,0.992962758120945,1.),(1.00003284206364,
0.989681024864429,1.),(1.00004063015299,0.987234007489059,1.),(1.00006599175634,
0.979265392689627,1.),(1.00008585000529,0.97302593163039,1.),(1.0001425667101,
0.955205545155479,1.),(1.00018191106109,0.942843551583534,1.),(1.00022226350418,
0.93016481551539,1.)))
REPRESENTATION_ITEM('')
SURFACE()
);
#690=(
BOUNDED_SURFACE()
B_SPLINE_SURFACE(3,2,((#119084,#119085,#119086),(#119087,#119088,#119089),
(#119090,#119091,#119092),(#119093,#119094,#119095),(#119096,#119097,#119098),
(#119099,#119100,#119101),(#119102,#119103,#119104),(#119105,#119106,#119107),
(#119108,#119109,#119110),(#119111,#119112,#119113),(#119114,#119115,#119116),
(#119117,#119118,#119119)),.UNSPECIFIED.,.F.,.F.,.F.)
B_SPLINE_SURFACE_WITH_KNOTS((4,2,2,2,2,4),(3,3),(-6.02859133291467E-5,0.000150715288159474,
0.000226072932239275,0.000301430576319076,0.000452145864478677,0.000663147267902164),
(0.,1.00100506202168),.UNSPECIFIED.)
GEOMETRIC_REPRESENTATION_ITEM()
RATIONAL_B_SPLINE_SURFACE(((1.,0.97029417548491,1.00005971239209),(1.,0.977975200276622,
1.00004427257947),(1.,0.986336959495829,1.00002746440622),(1.,0.987871795349442,
1.00002437919577),(1.,0.987315825772092,1.00002549676359),(1.,0.984671150020546,
1.0000308128899),(1.,0.982621667529369,1.00003493260393),(1.,0.975474249020196,
1.00004929980173),(1.,0.969347303436532,1.00006161572236),(1.,0.953842204431395,
1.00009278289466),(1.,0.943778806405122,1.00011301157299),(1.,0.93353189143749,
1.00013360914314)))
REPRESENTATION_ITEM('')
SURFACE()
);
#691=(
BOUNDED_SURFACE()
B_SPLINE_SURFACE(3,2,((#119222,#119223,#119224),(#119225,#119226,#119227),
(#119228,#119229,#119230),(#119231,#119232,#119233)),.UNSPECIFIED.,.F.,
 .F.,.F.)
B_SPLINE_SURFACE_WITH_KNOTS((4,4),(3,3),(0.086547508497542,0.0919702783781644),
(0.354419989395031,1.),.UNSPECIFIED.)
GEOMETRIC_REPRESENTATION_ITEM()
RATIONAL_B_SPLINE_SURFACE(((0.946511601282365,0.924540939678747,1.),(0.94694216595103,
0.925148361214704,1.),(0.947368599948296,0.925749955382678,1.),(0.947790925762161,
0.926345753907735,1.)))
REPRESENTATION_ITEM('')
SURFACE()
);
#692=(
BOUNDED_SURFACE()
B_SPLINE_SURFACE(3,2,((#119317,#119318,#119319),(#119320,#119321,#119322),
(#119323,#119324,#119325),(#119326,#119327,#119328)),.UNSPECIFIED.,.F.,
 .F.,.F.)
B_SPLINE_SURFACE_WITH_KNOTS((4,4),(3,3),(3.46944695195361E-18,0.021796204571187),
(0.,1.),.UNSPECIFIED.)
GEOMETRIC_REPRESENTATION_ITEM()
RATIONAL_B_SPLINE_SURFACE(((1.,0.589755109947558,1.),(1.,0.582954304126345,
1.),(1.,0.5762202770521,1.),(1.,0.569548667318326,1.)))
REPRESENTATION_ITEM('')
SURFACE()
);
#693=(
BOUNDED_SURFACE()
B_SPLINE_SURFACE(3,2,((#119459,#119460,#119461),(#119462,#119463,#119464),
(#119465,#119466,#119467),(#119468,#119469,#119470),(#119471,#119472,#119473),
(#119474,#119475,#119476),(#119477,#119478,#119479),(#119480,#119481,#119482),
(#119483,#119484,#119485),(#119486,#119487,#119488),(#119489,#119490,#119491),
(#119492,#119493,#119494)),.UNSPECIFIED.,.F.,.F.,.F.)
B_SPLINE_SURFACE_WITH_KNOTS((4,2,2,2,2,4),(3,3),(0.000172409107124498,0.000489736488695152,
0.000807063870265806,0.000965727561051133,0.00112439125183646,0.00144171863340711),
(0.0816786941815919,1.),.UNSPECIFIED.)
GEOMETRIC_REPRESENTATION_ITEM()
RATIONAL_B_SPLINE_SURFACE(((0.959479386091154,0.751951140289055,1.),(0.95933738533479,
0.751081875924663,1.),(0.959171076802969,0.750063810360031,1.),(0.95878706228125,
0.747713047253645,1.),(0.958575053320852,0.74641522434816,1.),(0.958230640718255,
0.744306886267786,1.),(0.958111253152526,0.743576049622285,1.),(0.957863001500509,
0.742056365361262,1.),(0.957734403983756,0.741269149563795,1.),(0.957342719823513,
0.738871436401458,1.),(0.95707113065454,0.737208890423623,1.),(0.956788809242301,
0.735480646509667,1.)))
REPRESENTATION_ITEM('')
SURFACE()
);
#694=(
BOUNDED_SURFACE()
B_SPLINE_SURFACE(3,2,((#119662,#119663,#119664),(#119665,#119666,#119667),
(#119668,#119669,#119670),(#119671,#119672,#119673)),.UNSPECIFIED.,.F.,
 .F.,.F.)
B_SPLINE_SURFACE_WITH_KNOTS((4,4),(3,3),(-2.68882138776405E-17,0.0219667000314469),
(0.,1.),.UNSPECIFIED.)
GEOMETRIC_REPRESENTATION_ITEM()
RATIONAL_B_SPLINE_SURFACE(((1.,0.711953374255438,1.),(1.,0.706077500943746,
1.),(1.,0.699485071832412,1.),(1.,0.69182137541396,1.)))
REPRESENTATION_ITEM('')
SURFACE()
);
#695=(
BOUNDED_SURFACE()
B_SPLINE_SURFACE(3,2,((#119683,#119684,#119685),(#119686,#119687,#119688),
(#119689,#119690,#119691),(#119692,#119693,#119694),(#119695,#119696,#119697),
(#119698,#119699,#119700)),.UNSPECIFIED.,.F.,.F.,.F.)
B_SPLINE_SURFACE_WITH_KNOTS((4,2,4),(3,3),(0.00123655829750285,0.00142922512672845,
0.00162189195595405),(0.,1.),.UNSPECIFIED.)
GEOMETRIC_REPRESENTATION_ITEM()
RATIONAL_B_SPLINE_SURFACE(((1.,0.666609535345554,1.),(1.,0.663165103853521,
1.),(1.,0.66060781525401,1.),(1.,0.657871111695744,1.),(1.,0.657640580312937,
1.),(1.,0.65869749137178,1.)))
REPRESENTATION_ITEM('')
SURFACE()
);
#696=(
BOUNDED_SURFACE()
B_SPLINE_SURFACE(3,2,((#119756,#119757,#119758),(#119759,#119760,#119761),
(#119762,#119763,#119764),(#119765,#119766,#119767),(#119768,#119769,#119770),
(#119771,#119772,#119773),(#119774,#119775,#119776),(#119777,#119778,#119779),
(#119780,#119781,#119782),(#119783,#119784,#119785),(#119786,#119787,#119788),
(#119789,#119790,#119791),(#119792,#119793,#119794),(#119795,#119796,#119797),
(#119798,#119799,#119800),(#119801,#119802,#119803),(#119804,#119805,#119806),
(#119807,#119808,#119809)),.UNSPECIFIED.,.F.,.F.,.F.)
B_SPLINE_SURFACE_WITH_KNOTS((4,2,2,2,2,2,2,2,4),(3,3),(0.091242894965532,
0.105485528803385,0.112606845722312,0.116167504181775,0.117947833411507,
0.11839291571894,0.118615456872656,0.118837998026373,0.119728162641239),
(0.,1.),.UNSPECIFIED.)
GEOMETRIC_REPRESENTATION_ITEM()
RATIONAL_B_SPLINE_SURFACE(((1.,0.932172603585285,1.),(1.,0.934602753177395,
1.),(1.,0.937299919727655,1.),(1.,0.941872873911547,1.),(1.,0.943485425278205,
1.),(1.,0.946055803085972,1.),(1.,0.946937896098174,1.),(1.,0.948301602658365,
1.),(1.,0.94876293330027,1.),(1.,0.94934832174087,1.),(1.,0.949465835675221,
1.),(1.,0.949642766021826,1.),(1.,0.949701970702888,1.),(1.,0.949819587295914,
1.),(1.,0.949878461460849,1.),(1.,0.950173162948351,1.),(1.,0.950409982265378,
1.),(1.,0.950647876552919,1.)))
REPRESENTATION_ITEM('')
SURFACE()
);
#697=(
BOUNDED_SURFACE()
B_SPLINE_SURFACE(3,2,((#119883,#119884,#119885),(#119886,#119887,#119888),
(#119889,#119890,#119891),(#119892,#119893,#119894),(#119895,#119896,#119897),
(#119898,#119899,#119900)),.UNSPECIFIED.,.F.,.F.,.F.)
B_SPLINE_SURFACE_WITH_KNOTS((4,2,4),(3,3),(0.07057665608224,0.0820800032233745,
0.0935833503645091),(0.,1.),.UNSPECIFIED.)
GEOMETRIC_REPRESENTATION_ITEM()
RATIONAL_B_SPLINE_SURFACE(((1.,0.931359839148932,1.),(1.,0.933201337134163,
1.),(1.,0.935237303560648,1.),(1.,0.939852710690986,1.),(1.,0.942431635592893,
1.),(1.,0.945397015693175,1.)))
REPRESENTATION_ITEM('')
SURFACE()
);
#698=(
BOUNDED_SURFACE()
B_SPLINE_SURFACE(3,2,((#119920,#119921,#119922),(#119923,#119924,#119925),
(#119926,#119927,#119928),(#119929,#119930,#119931)),.UNSPECIFIED.,.F.,
 .F.,.F.)
B_SPLINE_SURFACE_WITH_KNOTS((4,4),(3,3),(0.000640475795684716,0.0229136491896437),
(0.,0.715970557015843),.UNSPECIFIED.)
GEOMETRIC_REPRESENTATION_ITEM()
RATIONAL_B_SPLINE_SURFACE(((1.,0.879459085345906,0.931525662307994),(1.,
0.8767889731973,0.930008881375446),(1.,0.873677543269935,0.928241405957139),
(1.,0.869497790939172,0.925867060504502)))
REPRESENTATION_ITEM('')
SURFACE()
);
#699=(
BOUNDED_SURFACE()
B_SPLINE_SURFACE(3,2,((#120089,#120090,#120091),(#120092,#120093,#120094),
(#120095,#120096,#120097),(#120098,#120099,#120100),(#120101,#120102,#120103),
(#120104,#120105,#120106),(#120107,#120108,#120109),(#120110,#120111,#120112),
(#120113,#120114,#120115),(#120116,#120117,#120118)),.UNSPECIFIED.,.F.,
 .F.,.F.)
B_SPLINE_SURFACE_WITH_KNOTS((4,2,2,2,4),(3,3),(3.24217810071203,3.64977950313072,
4.05738090554941,4.46498230796809,4.87258371038678),(0.,1.),
 .UNSPECIFIED.)
GEOMETRIC_REPRESENTATION_ITEM()
RATIONAL_B_SPLINE_SURFACE(((1.,0.72609631524809,1.),(1.,0.725841742628379,
1.),(1.,0.725056777061859,1.),(1.,0.722558268663162,1.),(1.,0.720843088145081,
1.),(1.,0.71674265144357,1.),(1.,0.714358823223497,1.),(1.,0.709296699429274,
1.),(1.,0.706620856799246,1.),(1.,0.704014724455975,1.)))
REPRESENTATION_ITEM('')
SURFACE()
);
#700=(
BOUNDED_SURFACE()
B_SPLINE_SURFACE(3,2,((#120129,#120130,#120131),(#120132,#120133,#120134),
(#120135,#120136,#120137),(#120138,#120139,#120140),(#120141,#120142,#120143),
(#120144,#120145,#120146),(#120147,#120148,#120149),(#120150,#120151,#120152),
(#120153,#120154,#120155),(#120156,#120157,#120158)),.UNSPECIFIED.,.F.,
 .F.,.F.)
B_SPLINE_SURFACE_WITH_KNOTS((4,2,2,2,4),(3,3),(3.24217810071203,3.64977950313072,
4.05738090554941,4.46498230796809,4.87258371038678),(0.,1.),
 .UNSPECIFIED.)
GEOMETRIC_REPRESENTATION_ITEM()
RATIONAL_B_SPLINE_SURFACE(((1.,0.72609631524809,1.),(1.,0.725841742628379,
1.),(1.,0.725056777061859,1.),(1.,0.722558268663162,1.),(1.,0.720843088145081,
1.),(1.,0.71674265144357,1.),(1.,0.714358823223497,1.),(1.,0.709296699429274,
1.),(1.,0.706620856799246,1.),(1.,0.704014724455975,1.)))
REPRESENTATION_ITEM('')
SURFACE()
);
#701=(
BOUNDED_SURFACE()
B_SPLINE_SURFACE(3,2,((#120175,#120176,#120177),(#120178,#120179,#120180),
(#120181,#120182,#120183),(#120184,#120185,#120186)),.UNSPECIFIED.,.F.,
 .F.,.F.)
B_SPLINE_SURFACE_WITH_KNOTS((4,4),(3,3),(3.04568714935258,3.14159265358979),
(0.,1.),.UNSPECIFIED.)
GEOMETRIC_REPRESENTATION_ITEM()
RATIONAL_B_SPLINE_SURFACE(((1.,0.703971954142288,1.),(1.,0.703971954142288,
1.),(1.,0.704014724455975,1.),(1.,0.704014724455975,1.)))
REPRESENTATION_ITEM('')
SURFACE()
);
#702=(
BOUNDED_SURFACE()
B_SPLINE_SURFACE(3,2,((#120188,#120189,#120190),(#120191,#120192,#120193),
(#120194,#120195,#120196),(#120197,#120198,#120199)),.UNSPECIFIED.,.F.,
 .F.,.F.)
B_SPLINE_SURFACE_WITH_KNOTS((4,4),(3,3),(-3.03576608295941E-18,0.00275016275288652),
(0.,1.),.UNSPECIFIED.)
GEOMETRIC_REPRESENTATION_ITEM()
RATIONAL_B_SPLINE_SURFACE(((1.,0.85967849801306,1.),(1.,0.862155071557859,
1.),(1.,0.864387880791255,1.),(1.,0.866517930183255,1.)))
REPRESENTATION_ITEM('')
SURFACE()
);
#703=(
BOUNDED_SURFACE()
B_SPLINE_SURFACE(3,2,((#120210,#120211,#120212),(#120213,#120214,#120215),
(#120216,#120217,#120218),(#120219,#120220,#120221),(#120222,#120223,#120224),
(#120225,#120226,#120227),(#120228,#120229,#120230),(#120231,#120232,#120233),
(#120234,#120235,#120236),(#120237,#120238,#120239),(#120240,#120241,#120242),
(#120243,#120244,#120245)),.UNSPECIFIED.,.F.,.F.,.F.)
B_SPLINE_SURFACE_WITH_KNOTS((4,2,2,2,2,4),(3,3),(0.,0.00194978541777795,
0.00292467812666693,0.00389957083555591,0.00584935625333386,0.00779914167111181),
(0.,1.),.UNSPECIFIED.)
GEOMETRIC_REPRESENTATION_ITEM()
RATIONAL_B_SPLINE_SURFACE(((1.,0.947520440587767,1.),(1.,0.942740273543688,
1.),(1.,0.937033518082314,1.),(1.,0.927444230023017,1.),(1.,0.924073967673699,
1.),(1.,0.917016102700818,1.),(1.,0.913322927946637,1.),(1.,0.901985095893551,
1.),(1.,0.894024868258376,1.),(1.,0.877387690572261,1.),(1.,0.86870840896092,
1.),(1.,0.859678498012811,1.)))
REPRESENTATION_ITEM('')
SURFACE()
);
#704=(
BOUNDED_SURFACE()
B_SPLINE_SURFACE(3,2,((#120267,#120268,#120269),(#120270,#120271,#120272),
(#120273,#120274,#120275),(#120276,#120277,#120278)),.UNSPECIFIED.,.F.,
 .F.,.F.)
B_SPLINE_SURFACE_WITH_KNOTS((4,4),(3,3),(-3.03576608295941E-17,0.0228896105935565),
(0.,1.),.UNSPECIFIED.)
GEOMETRIC_REPRESENTATION_ITEM()
RATIONAL_B_SPLINE_SURFACE(((1.,0.942308521183388,1.),(1.,0.944491080899959,
1.),(1.,0.946133714041368,1.),(1.,0.947520440587766,1.)))
REPRESENTATION_ITEM('')
SURFACE()
);
#705=(
BOUNDED_SURFACE()
B_SPLINE_SURFACE(3,2,((#120289,#120290,#120291),(#120292,#120293,#120294),
(#120295,#120296,#120297),(#120298,#120299,#120300)),.UNSPECIFIED.,.F.,
 .F.,.F.)
B_SPLINE_SURFACE_WITH_KNOTS((4,4),(3,3),(0.0105286437536093,0.0158561416687052),
(0.,1.),.UNSPECIFIED.)
GEOMETRIC_REPRESENTATION_ITEM()
RATIONAL_B_SPLINE_SURFACE(((1.,0.897564169859521,1.),(1.,0.897241245054637,
1.),(1.,0.89699033118019,1.),(1.,0.896801348580528,1.)))
REPRESENTATION_ITEM('')
SURFACE()
);
#706=(
BOUNDED_SURFACE()
B_SPLINE_SURFACE(3,2,((#120302,#120303,#120304),(#120305,#120306,#120307),
(#120308,#120309,#120310),(#120311,#120312,#120313)),.UNSPECIFIED.,.F.,
 .F.,.F.)
B_SPLINE_SURFACE_WITH_KNOTS((4,4),(3,3),(-0.000984380791341109,0.0234771587126385),
(-0.000984380791341109,1.),.UNSPECIFIED.)
GEOMETRIC_REPRESENTATION_ITEM()
RATIONAL_B_SPLINE_SURFACE(((1.00010262824403,0.947871674796603,1.),(1.00010552426077,
0.946400690820905,1.),(1.00010898247232,0.944644149255886,1.),(1.00011372650884,
0.942234494087918,1.)))
REPRESENTATION_ITEM('')
SURFACE()
);
#707=(
BOUNDED_SURFACE()
B_SPLINE_SURFACE(3,2,((#120324,#120325,#120326),(#120327,#120328,#120329),
(#120330,#120331,#120332),(#120333,#120334,#120335),(#120336,#120337,#120338),
(#120339,#120340,#120341),(#120342,#120343,#120344),(#120345,#120346,#120347),
(#120348,#120349,#120350),(#120351,#120352,#120353),(#120354,#120355,#120356),
(#120357,#120358,#120359),(#120360,#120361,#120362),(#120363,#120364,#120365),
(#120366,#120367,#120368),(#120369,#120370,#120371),(#120372,#120373,#120374),
(#120375,#120376,#120377)),.UNSPECIFIED.,.F.,.F.,.F.)
B_SPLINE_SURFACE_WITH_KNOTS((4,2,2,2,2,2,2,2,4),(3,3),(0.00936202579159545,
0.00990157779501034,0.0104411297984252,0.0107109058001327,0.0109806818018401,
0.011520233805255,0.0120597858086699,0.0125993378120848,0.0136784418189145),
(0.,1.),.UNSPECIFIED.)
GEOMETRIC_REPRESENTATION_ITEM()
RATIONAL_B_SPLINE_SURFACE(((1.,0.947744117295323,1.),(1.,0.953783300130328,
1.),(1.,0.958245710938759,1.),(1.,0.961892089688276,1.),(1.,0.961015096019884,
1.),(1.,0.956009641508509,1.),(1.,0.953738476722059,1.),(1.,0.948380804718449,
1.),(1.,0.945274524336066,1.),(1.,0.934865630713761,1.),(1.,0.926741610254917,
1.),(1.,0.909007436570815,1.),(1.,0.899284931981906,1.),(1.,0.879057836818204,
1.),(1.,0.868481224820761,1.),(1.,0.835412016818704,1.),(1.,0.811397907242337,
1.),(1.,0.786271086600415,1.)))
REPRESENTATION_ITEM('')
SURFACE()
);
#708=(
BOUNDED_SURFACE()
B_SPLINE_SURFACE(3,2,((#120472,#120473,#120474),(#120475,#120476,#120477),
(#120478,#120479,#120480),(#120481,#120482,#120483),(#120484,#120485,#120486),
(#120487,#120488,#120489),(#120490,#120491,#120492),(#120493,#120494,#120495),
(#120496,#120497,#120498),(#120499,#120500,#120501),(#120502,#120503,#120504),
(#120505,#120506,#120507)),.UNSPECIFIED.,.F.,.F.,.F.)
B_SPLINE_SURFACE_WITH_KNOTS((4,2,2,2,2,4),(3,3),(-1.49278376118667E-15,
0.000362238944063941,0.000543358416096659,0.000724477888129376,0.00108671683219481,
0.00144895577626024),(0.,1.),.UNSPECIFIED.)
GEOMETRIC_REPRESENTATION_ITEM()
RATIONAL_B_SPLINE_SURFACE(((1.,0.943643538935096,1.),(1.,0.948052044376662,
1.),(1.,0.95080857851042,1.),(1.,0.951770521426739,1.),(1.,0.951569929015055,
1.),(1.,0.950151318304891,1.),(1.,0.948913934591451,1.),(1.,0.943900883356849,
1.),(1.,0.938732570340337,1.),(1.,0.926252860765163,1.),(1.,0.918894252731329,
1.),(1.,0.910685821650176,1.)))
REPRESENTATION_ITEM('')
SURFACE()
);
#709=(
BOUNDED_SURFACE()
B_SPLINE_SURFACE(3,2,((#120543,#120544,#120545),(#120546,#120547,#120548),
(#120549,#120550,#120551),(#120552,#120553,#120554)),.UNSPECIFIED.,.F.,
 .F.,.F.)
B_SPLINE_SURFACE_WITH_KNOTS((4,4),(3,3),(0.,0.00538666526705317),(0.,1.),
 .UNSPECIFIED.)
GEOMETRIC_REPRESENTATION_ITEM()
RATIONAL_B_SPLINE_SURFACE(((1.,0.912175300108023,1.),(1.,0.91169275729227,
1.),(1.,0.911199772522338,1.),(1.,0.910685821649524,1.)))
REPRESENTATION_ITEM('')
SURFACE()
);
#710=(
BOUNDED_SURFACE()
B_SPLINE_SURFACE(3,2,((#120559,#120560,#120561),(#120562,#120563,#120564),
(#120565,#120566,#120567),(#120568,#120569,#120570)),.UNSPECIFIED.,.F.,
 .F.,.F.)
B_SPLINE_SURFACE_WITH_KNOTS((4,4),(3,3),(0.,0.00766040095690006),(0.,1.),
 .UNSPECIFIED.)
GEOMETRIC_REPRESENTATION_ITEM()
RATIONAL_B_SPLINE_SURFACE(((1.,0.926115079130703,1.),(1.,0.925529293410106,
1.),(1.,0.924894697041834,1.),(1.,0.924188223435064,1.)))
REPRESENTATION_ITEM('')
SURFACE()
);
#711=(
BOUNDED_SURFACE()
B_SPLINE_SURFACE(3,2,((#120577,#120578,#120579),(#120580,#120581,#120582),
(#120583,#120584,#120585),(#120586,#120587,#120588)),.UNSPECIFIED.,.F.,
 .F.,.F.)
B_SPLINE_SURFACE_WITH_KNOTS((4,4),(3,3),(0.,0.00766040095690006),(0.,1.),
 .UNSPECIFIED.)
GEOMETRIC_REPRESENTATION_ITEM()
RATIONAL_B_SPLINE_SURFACE(((1.,0.926115079130703,1.),(1.,0.925529293410106,
1.),(1.,0.924894697041834,1.),(1.,0.924188223435064,1.)))
REPRESENTATION_ITEM('')
SURFACE()
);
#712=(
BOUNDED_SURFACE()
B_SPLINE_SURFACE(3,2,((#120595,#120596,#120597),(#120598,#120599,#120600),
(#120601,#120602,#120603),(#120604,#120605,#120606)),.UNSPECIFIED.,.F.,
 .F.,.F.)
B_SPLINE_SURFACE_WITH_KNOTS((4,4),(3,3),(0.,0.00538666526705317),(0.,1.),
 .UNSPECIFIED.)
GEOMETRIC_REPRESENTATION_ITEM()
RATIONAL_B_SPLINE_SURFACE(((1.,0.912175300108023,1.),(1.,0.91169275729227,
1.),(1.,0.911199772522338,1.),(1.,0.910685821649524,1.)))
REPRESENTATION_ITEM('')
SURFACE()
);
#713=(
BOUNDED_SURFACE()
B_SPLINE_SURFACE(3,2,((#120613,#120614,#120615),(#120616,#120617,#120618),
(#120619,#120620,#120621),(#120622,#120623,#120624),(#120625,#120626,#120627),
(#120628,#120629,#120630),(#120631,#120632,#120633),(#120634,#120635,#120636),
(#120637,#120638,#120639),(#120640,#120641,#120642),(#120643,#120644,#120645),
(#120646,#120647,#120648)),.UNSPECIFIED.,.F.,.F.,.F.)
B_SPLINE_SURFACE_WITH_KNOTS((4,2,2,2,2,4),(3,3),(-1.49278376118667E-15,
0.000362238944064292,0.000543358416097184,0.000724477888130076,0.00108671683219586,
0.00144895577626164),(0.,1.),.UNSPECIFIED.)
GEOMETRIC_REPRESENTATION_ITEM()
RATIONAL_B_SPLINE_SURFACE(((1.,0.943643538935096,1.),(1.,0.948052044376735,
1.),(1.,0.950808578510333,1.),(1.,0.951770521426784,1.),(1.,0.951569929015501,
1.),(1.,0.950151318304437,1.),(1.,0.9489139345916,1.),(1.,0.943900883356523,
1.),(1.,0.938732570339583,1.),(1.,0.92625286076589,1.),(1.,0.918894252730765,
1.),(1.,0.910685821650176,1.)))
REPRESENTATION_ITEM('')
SURFACE()
);
#714=(
BOUNDED_SURFACE()
B_SPLINE_SURFACE(3,2,((#120682,#120683,#120684),(#120685,#120686,#120687),
(#120688,#120689,#120690),(#120691,#120692,#120693)),.UNSPECIFIED.,.F.,
 .F.,.F.)
B_SPLINE_SURFACE_WITH_KNOTS((4,4),(3,3),(0.,0.00542269977990935),(0.,1.),
 .UNSPECIFIED.)
GEOMETRIC_REPRESENTATION_ITEM()
RATIONAL_B_SPLINE_SURFACE(((1.,0.943643538934983,1.),(1.,0.943785058087735,
1.),(1.,0.943951945781132,1.),(1.,0.944143037967263,1.)))
REPRESENTATION_ITEM('')
SURFACE()
);
#715=(
BOUNDED_SURFACE()
B_SPLINE_SURFACE(3,2,((#120699,#120700,#120701),(#120702,#120703,#120704),
(#120705,#120706,#120707),(#120708,#120709,#120710),(#120711,#120712,#120713),
(#120714,#120715,#120716),(#120717,#120718,#120719),(#120720,#120721,#120722),
(#120723,#120724,#120725),(#120726,#120727,#120728)),.UNSPECIFIED.,.F.,
 .F.,.F.)
B_SPLINE_SURFACE_WITH_KNOTS((4,2,2,2,4),(3,3),(2.2701899584317,2.64752455359557,
3.02485914875943,3.40219374392329,3.77952833908715),(0.,1.),
 .UNSPECIFIED.)
GEOMETRIC_REPRESENTATION_ITEM()
RATIONAL_B_SPLINE_SURFACE(((1.,0.722363962059755,1.),(1.,0.724622895207636,
1.),(1.,0.726504363789701,1.),(1.,0.729280494547014,1.),(1.,0.730172708907161,
1.),(1.,0.730852094411932,1.),(1.,0.730639133775914,1.),(1.,0.729134853180914,
1.),(1.,0.727845898245967,1.),(1.,0.726096315248088,1.)))
REPRESENTATION_ITEM('')
SURFACE()
);
#716=(
BOUNDED_SURFACE()
B_SPLINE_SURFACE(3,2,((#120745,#120746,#120747),(#120748,#120749,#120750),
(#120751,#120752,#120753),(#120754,#120755,#120756),(#120757,#120758,#120759),
(#120760,#120761,#120762),(#120763,#120764,#120765),(#120766,#120767,#120768),
(#120769,#120770,#120771),(#120772,#120773,#120774)),.UNSPECIFIED.,.F.,
 .F.,.F.)
B_SPLINE_SURFACE_WITH_KNOTS((4,2,2,2,4),(3,3),(0.100585447122376,0.508186849541061,
0.915788251959747,1.32338965437843,1.73100359450903),(0.,1.00001253771191),
 .UNSPECIFIED.)
GEOMETRIC_REPRESENTATION_ITEM()
RATIONAL_B_SPLINE_SURFACE(((1.,0.726092881122592,1.00000686833709),(1.,
0.725838305290978,1.00000687472069),(1.,0.725053329929764,1.00000689440428),
(1.,0.722554790151844,1.00000695705623),(1.,0.720839588200684,1.00000700006564),
(1.,0.716739099999995,1.00000710288712),(1.,0.71435524199402,1.00000716266337),
(1.,0.709292976761938,1.00000728960182),(1.,0.706617013920488,1.00000735670272),
(1.,0.704010772983193,1.00000742205532)))
REPRESENTATION_ITEM('')
SURFACE()
);
#717=(
BOUNDED_SURFACE()
B_SPLINE_SURFACE(3,2,((#120785,#120786,#120787),(#120788,#120789,#120790),
(#120791,#120792,#120793),(#120794,#120795,#120796),(#120797,#120798,#120799),
(#120800,#120801,#120802),(#120803,#120804,#120805),(#120806,#120807,#120808),
(#120809,#120810,#120811),(#120812,#120813,#120814)),.UNSPECIFIED.,.F.,
 .F.,.F.)
B_SPLINE_SURFACE_WITH_KNOTS((4,2,2,2,4),(3,3),(1.41058906159919,1.81820299921136,
2.22580440163005,2.63340580404873,3.04100720646742),(0.,1.00001253519348),
 .UNSPECIFIED.)
GEOMETRIC_REPRESENTATION_ITEM()
RATIONAL_B_SPLINE_SURFACE(((1.,0.704010773776921,1.00000742056444),(1.,
0.706617014692463,1.00000735522497),(1.,0.709292977509626,1.00000728813754),
(1.,0.714355242713456,1.0000071612246),(1.,0.71673910071268,1.00000710146035),
(1.,0.720839588904403,1.00000699865953),(1.,0.722554790850539,1.00000695565875),
(1.,0.725053330622211,1.00000689301939),(1.,0.725838305981414,1.00000687333976),
(1.,0.726092881812401,1.00000686695744)))
REPRESENTATION_ITEM('')
SURFACE()
);
#718=(
BOUNDED_SURFACE()
B_SPLINE_SURFACE(3,2,((#120839,#120840,#120841),(#120842,#120843,#120844),
(#120845,#120846,#120847),(#120848,#120849,#120850),(#120851,#120852,#120853),
(#120854,#120855,#120856),(#120857,#120858,#120859),(#120860,#120861,#120862),
(#120863,#120864,#120865),(#120866,#120867,#120868)),.UNSPECIFIED.,.F.,
 .F.,.F.)
B_SPLINE_SURFACE_WITH_KNOTS((4,2,2,2,4),(3,3),(1.41058906159921,1.81820299921136,
2.22580440163005,2.63340580404873,3.04100720646742),(-1.2535193455284E-5,
1.),.UNSPECIFIED.)
GEOMETRIC_REPRESENTATION_ITEM()
RATIONAL_B_SPLINE_SURFACE(((1.00000742056442,0.704010773776928,1.),(1.00000735522495,
0.70661701469247,1.),(1.00000728813753,0.709292977509633,1.),(1.00000716122458,
0.714355242713462,1.),(1.00000710146034,0.716739100712686,1.),(1.00000699865952,
0.720839588904409,1.),(1.00000695565874,0.722554790850545,1.),(1.00000689301938,
0.725053330622217,1.),(1.00000687333975,0.72583830598142,1.),(1.00000686695743,
0.726092881812407,1.)))
REPRESENTATION_ITEM('')
SURFACE()
);
#719=(
BOUNDED_SURFACE()
B_SPLINE_SURFACE(3,2,((#120879,#120880,#120881),(#120882,#120883,#120884),
(#120885,#120886,#120887),(#120888,#120889,#120890),(#120891,#120892,#120893),
(#120894,#120895,#120896),(#120897,#120898,#120899),(#120900,#120901,#120902),
(#120903,#120904,#120905),(#120906,#120907,#120908)),.UNSPECIFIED.,.F.,
 .F.,.F.)
B_SPLINE_SURFACE_WITH_KNOTS((4,2,2,2,4),(3,3),(0.100585447122376,0.508186849541061,
0.915788251959747,1.32338965437843,1.73100359450902),(-1.25377119005158E-5,
1.),.UNSPECIFIED.)
GEOMETRIC_REPRESENTATION_ITEM()
RATIONAL_B_SPLINE_SURFACE(((1.00000686833709,0.726092881122595,1.),(1.00000687472068,
0.725838305290982,1.),(1.00000689440427,0.725053329929767,1.),(1.00000695705622,
0.722554790151847,1.),(1.00000700006563,0.720839588200688,1.),(1.00000710288711,
0.716739099999999,1.),(1.00000716266336,0.714355241994023,1.),(1.00000728960181,
0.709292976761942,1.),(1.00000735670271,0.706617013920492,1.),(1.00000742205531,
0.704010772983197,1.)))
REPRESENTATION_ITEM('')
SURFACE()
);
#720=(
BOUNDED_SURFACE()
B_SPLINE_SURFACE(3,2,((#120925,#120926,#120927),(#120928,#120929,#120930),
(#120931,#120932,#120933),(#120934,#120935,#120936),(#120937,#120938,#120939),
(#120940,#120941,#120942),(#120943,#120944,#120945),(#120946,#120947,#120948),
(#120949,#120950,#120951),(#120952,#120953,#120954)),.UNSPECIFIED.,.F.,
 .F.,.F.)
B_SPLINE_SURFACE_WITH_KNOTS((4,2,2,2,4),(3,3),(2.2701899584317,2.64752455359557,
3.02485914875943,3.40219374392329,3.77952833908715),(0.,1.),
 .UNSPECIFIED.)
GEOMETRIC_REPRESENTATION_ITEM()
RATIONAL_B_SPLINE_SURFACE(((1.,0.722363962059755,1.),(1.,0.724622895207636,
1.),(1.,0.726504363789701,1.),(1.,0.729280494547014,1.),(1.,0.730172708907161,
1.),(1.,0.730852094411932,1.),(1.,0.730639133775914,1.),(1.,0.729134853180914,
1.),(1.,0.727845898245967,1.),(1.,0.726096315248088,1.)))
REPRESENTATION_ITEM('')
SURFACE()
);
#721=(
BOUNDED_SURFACE()
B_SPLINE_SURFACE(3,2,((#120969,#120970,#120971),(#120972,#120973,#120974),
(#120975,#120976,#120977),(#120978,#120979,#120980)),.UNSPECIFIED.,.F.,
 .F.,.F.)
B_SPLINE_SURFACE_WITH_KNOTS((4,4),(3,3),(0.,0.00542269977990935),(0.,1.),
 .UNSPECIFIED.)
GEOMETRIC_REPRESENTATION_ITEM()
RATIONAL_B_SPLINE_SURFACE(((1.,0.943643538934983,1.),(1.,0.943785058087736,
1.),(1.,0.943951945781131,1.),(1.,0.944143037967263,1.)))
REPRESENTATION_ITEM('')
SURFACE()
);
#722=(
BOUNDED_SURFACE()
B_SPLINE_SURFACE(3,2,((#120982,#120983,#120984),(#120985,#120986,#120987),
(#120988,#120989,#120990),(#120991,#120992,#120993),(#120994,#120995,#120996),
(#120997,#120998,#120999),(#121000,#121001,#121002),(#121003,#121004,#121005),
(#121006,#121007,#121008),(#121009,#121010,#121011),(#121012,#121013,#121014),
(#121015,#121016,#121017),(#121018,#121019,#121020),(#121021,#121022,#121023),
(#121024,#121025,#121026),(#121027,#121028,#121029),(#121030,#121031,#121032),
(#121033,#121034,#121035)),.UNSPECIFIED.,.F.,.F.,.F.)
B_SPLINE_SURFACE_WITH_KNOTS((4,2,2,2,2,2,2,2,4),(3,3),(-0.000431271840486261,
0.00243372687230203,0.00365059030845306,0.00486745374460409,0.00730118061690614,
0.00851804405305717,0.00973490748920819,0.0146023612338123,0.0199010868189026),
(-4.46028822653812E-5,1.00043627532371),.UNSPECIFIED.)
GEOMETRIC_REPRESENTATION_ITEM()
RATIONAL_B_SPLINE_SURFACE(((1.00000186200682,0.979117726195889,1.00001822002851),
(1.00000185249186,0.979224435711258,1.00001812692321),(1.00000189925871,
0.97869994883903,1.00001858454415),(1.00000203593511,0.977167132794857,
1.0000199219441),(1.00000208591804,0.976606577763099,1.00002041103493),
(1.00000220129759,0.975312604273868,1.00002154004196),(1.000002266264,0.974584010736865,
1.00002217574835),(1.00000248027485,0.972183894221788,1.00002426987813),
(1.00000264828389,0.970299684823023,1.0000259138729),(1.00000293143731,
0.967124139409202,1.00002868457347),(1.0000030309762,0.966007817758079,
1.00002965857719),(1.00000323659462,0.963701821907705,1.00003167058558),
(1.00000334303879,0.962508058160322,1.00003271215843),(1.00000389156571,
0.956356367737489,1.00003807958038),(1.00000438147554,0.95086206387444,
1.00004287342487),(1.00000548633235,0.93847117353736,1.00005368462183),
(1.00000610201193,0.93156637091776,1.000059709143),(1.00000674849203,0.924316142641007,
1.00006603505211)))
REPRESENTATION_ITEM('')
SURFACE()
);
#723=(
BOUNDED_SURFACE()
B_SPLINE_SURFACE(3,2,((#121058,#121059,#121060),(#121061,#121062,#121063),
(#121064,#121065,#121066),(#121067,#121068,#121069)),.UNSPECIFIED.,.F.,
 .F.,.F.)
B_SPLINE_SURFACE_WITH_KNOTS((4,4),(3,3),(0.,0.00273518176342789),(0.,1.),
 .UNSPECIFIED.)
GEOMETRIC_REPRESENTATION_ITEM()
RATIONAL_B_SPLINE_SURFACE(((1.,0.723793081261023,1.),(1.,0.706064908201719,
1.),(1.,0.688490244791777,1.),(1.,0.67116455633566,1.)))
REPRESENTATION_ITEM('')
SURFACE()
);
#724=(
BOUNDED_SURFACE()
B_SPLINE_SURFACE(3,2,((#121078,#121079,#121080),(#121081,#121082,#121083),
(#121084,#121085,#121086),(#121087,#121088,#121089),(#121090,#121091,#121092),
(#121093,#121094,#121095),(#121096,#121097,#121098),(#121099,#121100,#121101),
(#121102,#121103,#121104),(#121105,#121106,#121107),(#121108,#121109,#121110),
(#121111,#121112,#121113),(#121114,#121115,#121116),(#121117,#121118,#121119),
(#121120,#121121,#121122),(#121123,#121124,#121125),(#121126,#121127,#121128),
(#121129,#121130,#121131),(#121132,#121133,#121134),(#121135,#121136,#121137),
(#121138,#121139,#121140),(#121141,#121142,#121143)),.UNSPECIFIED.,.F.,
 .F.,.F.)
B_SPLINE_SURFACE_WITH_KNOTS((4,2,2,2,2,2,2,2,2,2,4),(3,3),(-8.26981877117622E-6,
0.00114907528883709,0.00172361293325563,0.00229815057767418,0.00287268822209272,
0.00344722586651127,0.00459630115534836,0.00574537644418545,0.00689445173302254,
0.00804352702185963,0.00920087213800303),(0.,1.00000826982731),
 .UNSPECIFIED.)
GEOMETRIC_REPRESENTATION_ITEM()
RATIONAL_B_SPLINE_SURFACE(((1.,0.866518925811505,1.00000220773086),(1.,
0.866431784971919,1.00000220917214),(1.,0.864832990495783,1.00000223561565),
(1.,0.860351209863793,1.00000230974276),(1.,0.858528060890297,1.00000233989701),
(1.,0.854341914935609,1.00000240913442),(1.,0.851971029757354,1.00000244834804),
(1.,0.846735929963145,1.00000253493478),(1.,0.843854139294378,1.00000258259861),
(1.,0.837766824020356,1.0000026832807),(1.,0.83455776481403,1.00000273635743),
(1.,0.824536036094111,1.00000290211336),(1.,0.817262027090921,1.00000302242296),
(1.,0.802516055255451,1.00000326631624),(1.,0.79503873427524,1.00000338998854),
(1.,0.78006371708479,1.00000363767016),(1.,0.772509829593135,1.00000376260885),
(1.,0.75767932645607,1.00000400790025),(1.,0.750340863449883,1.00000412927589),
(1.,0.736029541653701,1.00000436598021),(1.,0.729008139296056,1.00000448211178),
(1.,0.723676241369811,1.00000457029953)))
REPRESENTATION_ITEM('')
SURFACE()
);
#725=(
BOUNDED_SURFACE()
B_SPLINE_SURFACE(3,2,((#121210,#121211,#121212),(#121213,#121214,#121215),
(#121216,#121217,#121218),(#121219,#121220,#121221),(#121222,#121223,#121224),
(#121225,#121226,#121227),(#121228,#121229,#121230),(#121231,#121232,#121233),
(#121234,#121235,#121236),(#121237,#121238,#121239),(#121240,#121241,#121242),
(#121243,#121244,#121245),(#121246,#121247,#121248),(#121249,#121250,#121251)),
 .UNSPECIFIED.,.F.,.F.,.F.)
B_SPLINE_SURFACE_WITH_KNOTS((4,2,2,2,2,2,4),(3,3),(0.030769314833025,0.0324272372811191,
0.0332084100355964,0.0339895827900737,0.0347707555445511,0.0355519282990284,
0.0371715648714796),(-0.000125027686582041,1.),.UNSPECIFIED.)
GEOMETRIC_REPRESENTATION_ITEM()
RATIONAL_B_SPLINE_SURFACE(((1.0000125154169,0.949949418237264,1.),(1.00001269125432,
0.949246224284127,1.),(1.00001309575227,0.947628590818793,1.),(1.00001386248908,
0.94456232272481,1.),(1.00001413540284,0.943470909391604,1.),(1.00001470995453,
0.941173211559694,1.),(1.00001500824393,0.939980318200766,1.),(1.00001560911237,
0.93757737664287,1.),(1.00001591174777,0.936367103117717,1.),(1.00001650742614,
0.933984917318685,1.),(1.00001680196796,0.932807010918015,1.),(1.00001766290739,
0.929364015797706,1.),(1.00001817826642,0.927303036146676,1.),(1.00001860376185,
0.925601431350082,1.)))
REPRESENTATION_ITEM('')
SURFACE()
);
#726=(
BOUNDED_SURFACE()
B_SPLINE_SURFACE(3,2,((#121300,#121301,#121302),(#121303,#121304,#121305),
(#121306,#121307,#121308),(#121309,#121310,#121311)),.UNSPECIFIED.,.F.,
 .F.,.F.)
B_SPLINE_SURFACE_WITH_KNOTS((4,4),(3,3),(0.,0.00154554945840529),(0.,1.),
 .UNSPECIFIED.)
GEOMETRIC_REPRESENTATION_ITEM()
RATIONAL_B_SPLINE_SURFACE(((1.,0.67116455633604,1.),(1.,0.669661249489889,
1.),(1.,0.668143076976703,1.),(1.,0.666609535345515,1.)))
REPRESENTATION_ITEM('')
SURFACE()
);
#727=(
BOUNDED_SURFACE()
B_SPLINE_SURFACE(3,2,((#121319,#121320,#121321),(#121322,#121323,#121324),
(#121325,#121326,#121327),(#121328,#121329,#121330)),.UNSPECIFIED.,.F.,
 .F.,.F.)
B_SPLINE_SURFACE_WITH_KNOTS((4,4),(3,3),(-6.23502957501583E-5,0.00277019292350893),
(0.,1.00006235622132),.UNSPECIFIED.)
GEOMETRIC_REPRESENTATION_ITEM()
RATIONAL_B_SPLINE_SURFACE(((1.,0.949479685487061,1.00000630051182),(1.,
0.954671027116491,1.00000565308693),(1.,0.959460772978983,1.00000505574603),
(1.,0.963655814534757,1.00000453257215)))
REPRESENTATION_ITEM('')
SURFACE()
);
#728=(
BOUNDED_SURFACE()
B_SPLINE_SURFACE(3,2,((#121339,#121340,#121341),(#121342,#121343,#121344),
(#121345,#121346,#121347),(#121348,#121349,#121350)),.UNSPECIFIED.,.F.,
 .F.,.F.)
B_SPLINE_SURFACE_WITH_KNOTS((4,4),(3,3),(-4.61479947486545E-5,0.00271547580779338),
(0.,1.00004615421632),.UNSPECIFIED.)
GEOMETRIC_REPRESENTATION_ITEM()
RATIONAL_B_SPLINE_SURFACE(((1.,0.963498634418551,1.00000336938384),(1.,
0.961121233961457,1.00000358883796),(1.,0.95762966493347,1.00000391113922),
(1.,0.95332160725387,1.00000430880927)))
REPRESENTATION_ITEM('')
SURFACE()
);
#729=(
BOUNDED_SURFACE()
B_SPLINE_SURFACE(3,2,((#121361,#121362,#121363),(#121364,#121365,#121366),
(#121367,#121368,#121369),(#121370,#121371,#121372),(#121373,#121374,#121375),
(#121376,#121377,#121378)),.UNSPECIFIED.,.F.,.F.,.F.)
B_SPLINE_SURFACE_WITH_KNOTS((4,2,4),(3,3),(-4.50959750517105E-5,0.00130340231369876,
0.00265190060244059),(0.,1.00006350774639),.UNSPECIFIED.)
GEOMETRIC_REPRESENTATION_ITEM()
RATIONAL_B_SPLINE_SURFACE(((1.,0.944547047198835,1.00000704338413),(1.,
0.935473627896347,1.00000819584895),(1.,0.926143163688677,1.00000938096246),
(1.,0.907289957565293,1.00001177561173),(1.,0.897763324818905,1.00001298564168),
(1.,0.888223455592946,1.00001419735287)))
REPRESENTATION_ITEM('')
SURFACE()
);
#730=(
BOUNDED_SURFACE()
B_SPLINE_SURFACE(3,2,((#121387,#121388,#121389),(#121390,#121391,#121392),
(#121393,#121394,#121395),(#121396,#121397,#121398),(#121399,#121400,#121401),
(#121402,#121403,#121404),(#121405,#121406,#121407),(#121408,#121409,#121410),
(#121411,#121412,#121413),(#121414,#121415,#121416)),.UNSPECIFIED.,.F.,
 .F.,.F.)
B_SPLINE_SURFACE_WITH_KNOTS((4,2,2,2,4),(3,3),(-0.000147192602161795,0.00158233071189982,
0.00316466142379967,0.00474699213569952,0.00647651544976301),(-8.00498886768649E-5,
1.00017562480094),.UNSPECIFIED.)
GEOMETRIC_REPRESENTATION_ITEM()
RATIONAL_B_SPLINE_SURFACE(((1.00000745936608,0.953399833775394,1.00001636697943),
(1.00000737551651,0.953923658971024,1.00001618300077),(1.00000734007769,
0.954145052447929,1.00001610524263),(1.00000728991018,0.95445845901307,
1.0000159951675),(1.00000727304637,0.954563810642802,1.00001595816575),
(1.00000722020938,0.954893894015589,1.00001584223337),(1.00000718403893,
0.955119858103607,1.00001576286993),(1.00000708361081,0.955747252821439,
1.00001554251544),(1.00000701935398,0.956148678252578,1.0000154015262),
(1.00000696119196,0.956512028127079,1.00001527390992)))
REPRESENTATION_ITEM('')
SURFACE()
);
#731=(
BOUNDED_SURFACE()
B_SPLINE_SURFACE(3,2,((#121427,#121428,#121429),(#121430,#121431,#121432),
(#121433,#121434,#121435),(#121436,#121437,#121438)),.UNSPECIFIED.,.F.,
 .F.,.F.)
B_SPLINE_SURFACE_WITH_KNOTS((4,4),(3,3),(0.,0.013446567251915),(0.,1.),
 .UNSPECIFIED.)
GEOMETRIC_REPRESENTATION_ITEM()
RATIONAL_B_SPLINE_SURFACE(((1.,0.976963728125316,1.),(1.,0.977692887652588,
1.),(1.,0.978416179195496,1.),(1.,0.979133314883585,1.)))
REPRESENTATION_ITEM('')
SURFACE()
);
#732=(
BOUNDED_SURFACE()
B_SPLINE_SURFACE(3,2,((#121445,#121446,#121447),(#121448,#121449,#121450),
(#121451,#121452,#121453),(#121454,#121455,#121456),(#121457,#121458,#121459),
(#121460,#121461,#121462),(#121463,#121464,#121465),(#121466,#121467,#121468),
(#121469,#121470,#121471),(#121472,#121473,#121474),(#121475,#121476,#121477),
(#121478,#121479,#121480),(#121481,#121482,#121483),(#121484,#121485,#121486)),
 .UNSPECIFIED.,.F.,.F.,.F.)
B_SPLINE_SURFACE_WITH_KNOTS((4,2,2,2,2,2,4),(3,3),(0.,0.00128276265353021,
0.00256552530706042,0.00320690663382553,0.00384828796059063,0.00448966928735574,
0.00513105061412085),(0.,1.),.UNSPECIFIED.)
GEOMETRIC_REPRESENTATION_ITEM()
RATIONAL_B_SPLINE_SURFACE(((1.,0.943639480476724,1.),(1.,0.948674680823018,
1.),(1.,0.953427853764095,1.),(1.,0.962169056941045,1.),(1.,0.96618093530575,
1.),(1.,0.971089220971494,1.),(1.,0.972548861648004,1.),(1.,0.975021494481762,
1.),(1.,0.976000767368186,1.),(1.,0.977366857607604,1.),(1.,0.977754066551247,
1.),(1.,0.977849021329894,1.),(1.,0.977566796643898,1.),(1.,0.976963728125305,
1.)))
REPRESENTATION_ITEM('')
SURFACE()
);
#733=(
BOUNDED_SURFACE()
B_SPLINE_SURFACE(3,2,((#121506,#121507,#121508),(#121509,#121510,#121511),
(#121512,#121513,#121514),(#121515,#121516,#121517)),.UNSPECIFIED.,.F.,
 .F.,.F.)
B_SPLINE_SURFACE_WITH_KNOTS((4,4),(3,3),(3.04568714935258,3.14159265358979),
(0.,1.),.UNSPECIFIED.)
GEOMETRIC_REPRESENTATION_ITEM()
RATIONAL_B_SPLINE_SURFACE(((1.,0.703971954142288,1.),(1.,0.703971954142288,
1.),(1.,0.704014724455975,1.),(1.,0.704014724455975,1.)))
REPRESENTATION_ITEM('')
SURFACE()
);
#734=(
BOUNDED_SURFACE()
B_SPLINE_SURFACE(3,2,((#121519,#121520,#121521),(#121522,#121523,#121524),
(#121525,#121526,#121527),(#121528,#121529,#121530)),.UNSPECIFIED.,.F.,
 .F.,.F.)
B_SPLINE_SURFACE_WITH_KNOTS((4,4),(3,3),(-0.000984380791339362,0.0234771587126368),
(0.,1.00098438079134),.UNSPECIFIED.)
GEOMETRIC_REPRESENTATION_ITEM()
RATIONAL_B_SPLINE_SURFACE(((1.,0.947871674796603,1.00010262824403),(1.,
0.946400690820905,1.00010552426077),(1.,0.944644149255886,1.00010898247232),
(1.,0.942234494087919,1.00011372650884)))
REPRESENTATION_ITEM('')
SURFACE()
);
#735=(
BOUNDED_SURFACE()
B_SPLINE_SURFACE(3,2,((#121541,#121542,#121543),(#121544,#121545,#121546),
(#121547,#121548,#121549),(#121550,#121551,#121552)),.UNSPECIFIED.,.F.,
 .F.,.F.)
B_SPLINE_SURFACE_WITH_KNOTS((4,4),(3,3),(0.0105286437536066,0.0158561416687053),
(0.,1.),.UNSPECIFIED.)
GEOMETRIC_REPRESENTATION_ITEM()
RATIONAL_B_SPLINE_SURFACE(((1.,0.897564169859521,1.),(1.,0.897241245054636,
1.),(1.,0.896990331180192,1.),(1.,0.896801348580528,1.)))
REPRESENTATION_ITEM('')
SURFACE()
);
#736=(
BOUNDED_SURFACE()
B_SPLINE_SURFACE(3,2,((#121554,#121555,#121556),(#121557,#121558,#121559),
(#121560,#121561,#121562),(#121563,#121564,#121565)),.UNSPECIFIED.,.F.,
 .F.,.F.)
B_SPLINE_SURFACE_WITH_KNOTS((4,4),(3,3),(-3.03576608295941E-17,0.0228896105935565),
(0.,1.),.UNSPECIFIED.)
GEOMETRIC_REPRESENTATION_ITEM()
RATIONAL_B_SPLINE_SURFACE(((1.,0.942308521183388,1.),(1.,0.944491080899959,
1.),(1.,0.946133714041368,1.),(1.,0.947520440587766,1.)))
REPRESENTATION_ITEM('')
SURFACE()
);
#737=(
BOUNDED_SURFACE()
B_SPLINE_SURFACE(3,2,((#121578,#121579,#121580),(#121581,#121582,#121583),
(#121584,#121585,#121586),(#121587,#121588,#121589),(#121590,#121591,#121592),
(#121593,#121594,#121595),(#121596,#121597,#121598),(#121599,#121600,#121601),
(#121602,#121603,#121604),(#121605,#121606,#121607),(#121608,#121609,#121610),
(#121611,#121612,#121613)),.UNSPECIFIED.,.F.,.F.,.F.)
B_SPLINE_SURFACE_WITH_KNOTS((4,2,2,2,2,4),(3,3),(0.,0.00194978541777795,
0.00292467812666693,0.00389957083555591,0.00584935625333386,0.00779914167111181),
(0.,1.),.UNSPECIFIED.)
GEOMETRIC_REPRESENTATION_ITEM()
RATIONAL_B_SPLINE_SURFACE(((1.,0.947520440587767,1.),(1.,0.942740273543688,
1.),(1.,0.937033518082314,1.),(1.,0.927444230023017,1.),(1.,0.924073967673699,
1.),(1.,0.917016102700818,1.),(1.,0.913322927946637,1.),(1.,0.901985095893551,
1.),(1.,0.894024868258376,1.),(1.,0.877387690572261,1.),(1.,0.86870840896092,
1.),(1.,0.859678498012811,1.)))
REPRESENTATION_ITEM('')
SURFACE()
);
#738=(
BOUNDED_SURFACE()
B_SPLINE_SURFACE(3,2,((#121635,#121636,#121637),(#121638,#121639,#121640),
(#121641,#121642,#121643),(#121644,#121645,#121646)),.UNSPECIFIED.,.F.,
 .F.,.F.)
B_SPLINE_SURFACE_WITH_KNOTS((4,4),(3,3),(-3.03576608295941E-18,0.00275016275288652),
(0.,1.),.UNSPECIFIED.)
GEOMETRIC_REPRESENTATION_ITEM()
RATIONAL_B_SPLINE_SURFACE(((1.,0.85967849801306,1.),(1.,0.862155071557859,
1.),(1.,0.864387880791255,1.),(1.,0.866517930183255,1.)))
REPRESENTATION_ITEM('')
SURFACE()
);
#739=(
BOUNDED_SURFACE()
B_SPLINE_SURFACE(3,2,((#121655,#121656,#121657),(#121658,#121659,#121660),
(#121661,#121662,#121663),(#121664,#121665,#121666),(#121667,#121668,#121669),
(#121670,#121671,#121672),(#121673,#121674,#121675),(#121676,#121677,#121678),
(#121679,#121680,#121681),(#121682,#121683,#121684),(#121685,#121686,#121687),
(#121688,#121689,#121690),(#121691,#121692,#121693),(#121694,#121695,#121696),
(#121697,#121698,#121699),(#121700,#121701,#121702),(#121703,#121704,#121705),
(#121706,#121707,#121708)),.UNSPECIFIED.,.F.,.F.,.F.)
B_SPLINE_SURFACE_WITH_KNOTS((4,2,2,2,2,2,2,2,4),(3,3),(0.00936202579159545,
0.00990157779501034,0.0104411297984252,0.0107109058001327,0.0109806818018401,
0.011520233805255,0.0120597858086699,0.0125993378120848,0.0136784418189145),
(0.,1.),.UNSPECIFIED.)
GEOMETRIC_REPRESENTATION_ITEM()
RATIONAL_B_SPLINE_SURFACE(((1.,0.947744117295323,1.),(1.,0.953783300130328,
1.),(1.,0.958245710938759,1.),(1.,0.961892089688276,1.),(1.,0.961015096019884,
1.),(1.,0.956009641508509,1.),(1.,0.953738476722059,1.),(1.,0.948380804718449,
1.),(1.,0.945274524336066,1.),(1.,0.934865630713761,1.),(1.,0.926741610254917,
1.),(1.,0.909007436570815,1.),(1.,0.899284931981906,1.),(1.,0.879057836818204,
1.),(1.,0.868481224820761,1.),(1.,0.835412016818704,1.),(1.,0.811397907242337,
1.),(1.,0.786271086600415,1.)))
REPRESENTATION_ITEM('')
SURFACE()
);
#740=(
BOUNDED_SURFACE()
B_SPLINE_SURFACE(3,2,((#121803,#121804,#121805),(#121806,#121807,#121808),
(#121809,#121810,#121811),(#121812,#121813,#121814),(#121815,#121816,#121817),
(#121818,#121819,#121820),(#121821,#121822,#121823),(#121824,#121825,#121826),
(#121827,#121828,#121829),(#121830,#121831,#121832),(#121833,#121834,#121835),
(#121836,#121837,#121838),(#121839,#121840,#121841),(#121842,#121843,#121844),
(#121845,#121846,#121847),(#121848,#121849,#121850),(#121851,#121852,#121853),
(#121854,#121855,#121856)),.UNSPECIFIED.,.F.,.F.,.F.)
B_SPLINE_SURFACE_WITH_KNOTS((4,2,2,2,2,2,2,2,4),(3,3),(-0.000431271830425147,
0.00243372687230203,0.00365059030845306,0.00486745374460409,0.00730118061690614,
0.00851804405305717,0.00973490748920819,0.0146023612338123,0.0199010868088415),
(-0.000436275314201408,1.00004460288298),.UNSPECIFIED.)
GEOMETRIC_REPRESENTATION_ITEM()
RATIONAL_B_SPLINE_SURFACE(((1.00001822002811,0.979117726197137,1.00000186200685),
(1.00001812692282,0.979224435707888,1.00000185249189),(1.00001858454375,
0.978699948835333,1.00000189925874),(1.00001992194366,0.977167132795103,
1.00000203593514),(1.00002041103448,0.976606577763213,1.00000208591807),
(1.00002154004149,0.975312604274177,1.00000220129763),(1.00002217574787,
0.974584010737043,1.00000226626403),(1.0000242698776,0.972183894222123,
1.00000248027489),(1.00002591387233,0.970299684823284,1.00000264828393),
(1.00002868457284,0.967124139409492,1.00000293143735),(1.00002965857654,
0.96600781775822,1.00000303097626),(1.00003167058489,0.963701821908182,
1.00000323659467),(1.00003271215772,0.962508058160742,1.00000334303884),
(1.00003807957956,0.956356367737513,1.00000389156577),(1.00004287342394,
0.950862063874872,1.00000438147562),(1.00005368462065,0.938471173550164,
1.00000548633244),(1.00005970914168,0.931566370944584,1.00000610201202),
(1.00006603505063,0.924316142682972,1.00000674849213)))
REPRESENTATION_ITEM('')
SURFACE()
);
#741=(
BOUNDED_SURFACE()
B_SPLINE_SURFACE(3,2,((#121879,#121880,#121881),(#121882,#121883,#121884),
(#121885,#121886,#121887),(#121888,#121889,#121890),(#121891,#121892,#121893),
(#121894,#121895,#121896),(#121897,#121898,#121899),(#121900,#121901,#121902),
(#121903,#121904,#121905),(#121906,#121907,#121908),(#121909,#121910,#121911),
(#121912,#121913,#121914),(#121915,#121916,#121917),(#121918,#121919,#121920)),
 .UNSPECIFIED.,.F.,.F.,.F.)
B_SPLINE_SURFACE_WITH_KNOTS((4,2,2,2,2,2,4),(3,3),(0.0307693148331566,0.0324272372811191,
0.0332084100355964,0.0339895827900737,0.0347707555445511,0.0355519282990284,
0.0371715648713483),(0.,1.00012502768644),.UNSPECIFIED.)
GEOMETRIC_REPRESENTATION_ITEM()
RATIONAL_B_SPLINE_SURFACE(((0.999999999999999,0.949949418237104,1.00001251541689),
(1.,0.949246224283878,1.00001269125431),(1.,0.947628590818635,1.00001309575225),
(1.,0.944562322724818,1.00001386248907),(1.,0.943470909391613,1.00001413540283),
(1.,0.941173211559702,1.00001470995452),(1.,0.939980318200775,1.00001500824391),
(1.,0.937577376642879,1.00001560911236),(1.,0.936367103117727,1.00001591174776),
(1.,0.933984917318695,1.00001650742611),(1.,0.932807010918024,1.00001680196794),
(1.,0.929364015797905,1.00001766290737),(1.,0.927303036147021,1.00001817826641),
(1.,0.925601431350507,1.00001860376182)))
REPRESENTATION_ITEM('')
SURFACE()
);
#742=(
BOUNDED_SURFACE()
B_SPLINE_SURFACE(3,2,((#121969,#121970,#121971),(#121972,#121973,#121974),
(#121975,#121976,#121977),(#121978,#121979,#121980),(#121981,#121982,#121983),
(#121984,#121985,#121986),(#121987,#121988,#121989),(#121990,#121991,#121992),
(#121993,#121994,#121995),(#121996,#121997,#121998),(#121999,#122000,#122001),
(#122002,#122003,#122004),(#122005,#122006,#122007),(#122008,#122009,#122010),
(#122011,#122012,#122013),(#122014,#122015,#122016),(#122017,#122018,#122019),
(#122020,#122021,#122022),(#122023,#122024,#122025),(#122026,#122027,#122028),
(#122029,#122030,#122031),(#122032,#122033,#122034)),.UNSPECIFIED.,.F.,
 .F.,.F.)
B_SPLINE_SURFACE_WITH_KNOTS((4,2,2,2,2,2,2,2,2,2,4),(3,3),(-8.26981833763323E-6,
0.00114907528883709,0.00172361293325563,0.00229815057767418,0.00287268822209272,
0.00344722586651127,0.00459630115534836,0.00574537644418545,0.00689445173302254,
0.00804352702185963,0.00920087213757045),(-8.26982687385201E-6,1.),
 .UNSPECIFIED.)
GEOMETRIC_REPRESENTATION_ITEM()
RATIONAL_B_SPLINE_SURFACE(((1.00000220773075,0.866518925811464,1.),(1.00000220917203,
0.866431784970812,1.),(1.00000223561553,0.864832990494676,1.),(1.00000230974263,
0.860351209863875,1.),(1.00000233989689,0.858528060890337,1.),(1.00000240913429,
0.854341914935694,1.),(1.00000244834791,0.851971029757759,1.),(1.00000253493465,
0.84673592996287,1.),(1.00000258259847,0.843854139294737,1.),(1.00000268328056,
0.83776682402014,1.),(1.00000273635729,0.834557764813436,1.),(1.00000290211321,
0.824536036095497,1.),(1.0000030224228,0.817262027090112,1.),(1.00000326631607,
0.802516055256433,1.),(1.00000338998837,0.79503873427658,1.),(1.00000363766997,
0.780063717083638,1.),(1.00000376260865,0.772509829593212,1.),(1.00000400790004,
0.757679326456196,1.),(1.00000412927567,0.75034086345057,1.),(1.00000436597998,
0.73602954165593,1.),(1.00000448211154,0.729008139301851,1.),(1.00000457029929,
0.7236762413759,1.)))
REPRESENTATION_ITEM('')
SURFACE()
);
#743=(
BOUNDED_SURFACE()
B_SPLINE_SURFACE(3,2,((#122103,#122104,#122105),(#122106,#122107,#122108),
(#122109,#122110,#122111),(#122112,#122113,#122114)),.UNSPECIFIED.,.F.,
 .F.,.F.)
B_SPLINE_SURFACE_WITH_KNOTS((4,4),(3,3),(0.,0.00273518176342789),(0.,1.),
 .UNSPECIFIED.)
GEOMETRIC_REPRESENTATION_ITEM()
RATIONAL_B_SPLINE_SURFACE(((1.,0.723793081261023,1.),(1.,0.706064908201674,
1.),(1.,0.688490244791794,1.),(1.,0.67116455633566,1.)))
REPRESENTATION_ITEM('')
SURFACE()
);
#744=(
BOUNDED_SURFACE()
B_SPLINE_SURFACE(3,2,((#122121,#122122,#122123),(#122124,#122125,#122126),
(#122127,#122128,#122129),(#122130,#122131,#122132)),.UNSPECIFIED.,.F.,
 .F.,.F.)
B_SPLINE_SURFACE_WITH_KNOTS((4,4),(3,3),(0.,0.00154554945840529),(0.,1.),
 .UNSPECIFIED.)
GEOMETRIC_REPRESENTATION_ITEM()
RATIONAL_B_SPLINE_SURFACE(((1.,0.67116455633604,1.),(1.,0.669661249489889,
1.),(1.,0.668143076976703,1.),(1.,0.666609535345515,1.)))
REPRESENTATION_ITEM('')
SURFACE()
);
#745=(
BOUNDED_SURFACE()
B_SPLINE_SURFACE(3,2,((#122134,#122135,#122136),(#122137,#122138,#122139),
(#122140,#122141,#122142),(#122143,#122144,#122145)),.UNSPECIFIED.,.F.,
 .F.,.F.)
B_SPLINE_SURFACE_WITH_KNOTS((4,4),(3,3),(-4.61479947538864E-5,0.00271547580779861),
(-4.61542163179999E-5,1.),.UNSPECIFIED.)
GEOMETRIC_REPRESENTATION_ITEM()
RATIONAL_B_SPLINE_SURFACE(((1.00000336938384,0.963498634418564,1.),(1.00000358883796,
0.961121233961465,1.),(1.00000391113922,0.957629664933465,1.),(1.00000430880927,
0.953321607253846,1.)))
REPRESENTATION_ITEM('')
SURFACE()
);
#746=(
BOUNDED_SURFACE()
B_SPLINE_SURFACE(3,2,((#122158,#122159,#122160),(#122161,#122162,#122163),
(#122164,#122165,#122166),(#122167,#122168,#122169)),.UNSPECIFIED.,.F.,
 .F.,.F.)
B_SPLINE_SURFACE_WITH_KNOTS((4,4),(3,3),(-6.23502957338309E-5,0.00277019292349261),
(-6.23562213965646E-5,1.),.UNSPECIFIED.)
GEOMETRIC_REPRESENTATION_ITEM()
RATIONAL_B_SPLINE_SURFACE(((1.00000630051183,0.949479685487147,1.),(1.00000565308694,
0.954671027116512,1.),(1.00000505574603,0.959460772978951,1.),(1.00000453257215,
0.963655814534683,1.)))
REPRESENTATION_ITEM('')
SURFACE()
);
#747=(
BOUNDED_SURFACE()
B_SPLINE_SURFACE(3,2,((#122182,#122183,#122184),(#122185,#122186,#122187),
(#122188,#122189,#122190),(#122191,#122192,#122193),(#122194,#122195,#122196),
(#122197,#122198,#122199),(#122200,#122201,#122202),(#122203,#122204,#122205),
(#122206,#122207,#122208),(#122209,#122210,#122211)),.UNSPECIFIED.,.F.,
 .F.,.F.)
B_SPLINE_SURFACE_WITH_KNOTS((4,2,2,2,4),(3,3),(-0.000147192602035591,0.00158233071189982,
0.00316466142379967,0.00474699213569952,0.00647651544963725),(-0.000175624801099223,
1.0000800498888),.UNSPECIFIED.)
GEOMETRIC_REPRESENTATION_ITEM()
RATIONAL_B_SPLINE_SURFACE(((1.00001636697944,0.953399833775494,1.00000745936609),
(1.00001618300078,0.953923658971043,1.00000737551652),(1.00001610524264,
0.954145052447927,1.0000073400777),(1.00001599516752,0.954458459013057,
1.00000728991019),(1.00001595816576,0.954563810642789,1.00000727304639),
(1.00001584223339,0.954893894015577,1.00000722020939),(1.00001576286995,
0.955119858103593,1.00000718403894),(1.00001554251545,0.955747252821403,
1.00000708361082),(1.00001540152621,0.956148678252507,1.00000701935399),
(1.00001527390993,0.956512028126988,1.00000696119197)))
REPRESENTATION_ITEM('')
SURFACE()
);
#748=(
BOUNDED_SURFACE()
B_SPLINE_SURFACE(3,2,((#122222,#122223,#122224),(#122225,#122226,#122227),
(#122228,#122229,#122230),(#122231,#122232,#122233),(#122234,#122235,#122236),
(#122237,#122238,#122239)),.UNSPECIFIED.,.F.,.F.,.F.)
B_SPLINE_SURFACE_WITH_KNOTS((4,2,4),(3,3),(-4.50959824969848E-5,0.00130340231369876,
0.00265190060988582),(-6.35077431223638E-5,1.),.UNSPECIFIED.)
GEOMETRIC_REPRESENTATION_ITEM()
RATIONAL_B_SPLINE_SURFACE(((1.00000704338375,0.944547047349246,1.),(1.00000819584851,
0.935473628000151,1.),(1.00000938096197,0.92614316374034,1.),(1.00001177561113,
0.907289957514175,1.),(1.00001298564102,0.897763324713505,1.),(1.00001419735215,
0.888223455435356,0.999999999999999)))
REPRESENTATION_ITEM('')
SURFACE()
);
#749=(
BOUNDED_SURFACE()
B_SPLINE_SURFACE(3,2,((#122248,#122249,#122250),(#122251,#122252,#122253),
(#122254,#122255,#122256),(#122257,#122258,#122259),(#122260,#122261,#122262),
(#122263,#122264,#122265),(#122266,#122267,#122268),(#122269,#122270,#122271),
(#122272,#122273,#122274),(#122275,#122276,#122277),(#122278,#122279,#122280),
(#122281,#122282,#122283),(#122284,#122285,#122286),(#122287,#122288,#122289)),
 .UNSPECIFIED.,.F.,.F.,.F.)
B_SPLINE_SURFACE_WITH_KNOTS((4,2,2,2,2,2,4),(3,3),(0.,0.00128276265353021,
0.00256552530706043,0.00320690663382553,0.00384828796059064,0.00448966928735575,
0.00513105061412085),(0.,1.),.UNSPECIFIED.)
GEOMETRIC_REPRESENTATION_ITEM()
RATIONAL_B_SPLINE_SURFACE(((1.,0.943639480476724,1.),(1.,0.948674680823074,
1.),(1.,0.953427853764027,1.),(1.,0.962169056941119,1.),(1.,0.966180935305963,
1.),(1.,0.971089220971388,1.),(1.,0.972548861647979,1.),(1.,0.975021494481785,
1.),(1.,0.976000767368375,1.),(1.,0.977366857607413,1.),(1.,0.97775406655139,
1.),(1.,0.977849021329751,1.),(1.,0.977566796644009,1.),(1.,0.976963728125305,
1.)))
REPRESENTATION_ITEM('')
SURFACE()
);
#750=(
BOUNDED_SURFACE()
B_SPLINE_SURFACE(3,2,((#122311,#122312,#122313),(#122314,#122315,#122316),
(#122317,#122318,#122319),(#122320,#122321,#122322)),.UNSPECIFIED.,.F.,
 .F.,.F.)
B_SPLINE_SURFACE_WITH_KNOTS((4,4),(3,3),(0.,0.013446567251915),(0.,1.),
 .UNSPECIFIED.)
GEOMETRIC_REPRESENTATION_ITEM()
RATIONAL_B_SPLINE_SURFACE(((1.,0.976963728125316,1.),(1.,0.977692887652588,
1.),(1.,0.978416179195496,1.),(1.,0.979133314883585,1.)))
REPRESENTATION_ITEM('')
SURFACE()
);
#751=(
BOUNDED_SURFACE()
B_SPLINE_SURFACE(2,2,((#129974,#129975,#129976),(#129977,#129978,#129979),
(#129980,#129981,#129982)),.UNSPECIFIED.,.F.,.F.,.F.)
B_SPLINE_SURFACE_WITH_KNOTS((3,3),(3,3),(-1.5707963267949,0.),(0.,1.5707963267949),
 .UNSPECIFIED.)
GEOMETRIC_REPRESENTATION_ITEM()
RATIONAL_B_SPLINE_SURFACE(((1.,0.707106781186548,1.),(0.707106781186547,
0.5,0.707106781186547),(1.,0.707106781186548,1.)))
REPRESENTATION_ITEM('')
SURFACE()
);
#752=(
BOUNDED_SURFACE()
B_SPLINE_SURFACE(2,2,((#129994,#129995,#129996),(#129997,#129998,#129999),
(#130000,#130001,#130002)),.UNSPECIFIED.,.F.,.F.,.F.)
B_SPLINE_SURFACE_WITH_KNOTS((3,3),(3,3),(-1.5707963267949,0.),(-1.5707963267949,
0.),.UNSPECIFIED.)
GEOMETRIC_REPRESENTATION_ITEM()
RATIONAL_B_SPLINE_SURFACE(((1.,0.707106781186548,1.),(0.707106781186547,
0.5,0.707106781186547),(1.,0.707106781186548,1.)))
REPRESENTATION_ITEM('')
SURFACE()
);
#753=(
BOUNDED_SURFACE()
B_SPLINE_SURFACE(2,2,((#130144,#130145,#130146),(#130147,#130148,#130149),
(#130150,#130151,#130152)),.UNSPECIFIED.,.F.,.F.,.F.)
B_SPLINE_SURFACE_WITH_KNOTS((3,3),(3,3),(-1.5707963267949,0.),(-3.14159265358979,
-1.5707963267949),.UNSPECIFIED.)
GEOMETRIC_REPRESENTATION_ITEM()
RATIONAL_B_SPLINE_SURFACE(((1.,0.707106781186548,1.),(0.707106781186553,
0.500000000000004,0.707106781186553),(1.,0.707106781186548,1.)))
REPRESENTATION_ITEM('')
SURFACE()
);
#754=(
BOUNDED_SURFACE()
B_SPLINE_SURFACE(2,2,((#130160,#130161,#130162),(#130163,#130164,#130165),
(#130166,#130167,#130168)),.UNSPECIFIED.,.F.,.F.,.F.)
B_SPLINE_SURFACE_WITH_KNOTS((3,3),(3,3),(-1.5707963267949,0.),(1.5707963267949,
3.14159265358979),.UNSPECIFIED.)
GEOMETRIC_REPRESENTATION_ITEM()
RATIONAL_B_SPLINE_SURFACE(((1.,0.707106781186548,1.),(0.707106781186553,
0.500000000000004,0.707106781186553),(1.,0.707106781186548,1.)))
REPRESENTATION_ITEM('')
SURFACE()
);
#755=(
BOUNDED_SURFACE()
B_SPLINE_SURFACE(3,2,((#132360,#132361,#132362),(#132363,#132364,#132365),
(#132366,#132367,#132368),(#132369,#132370,#132371),(#132372,#132373,#132374),
(#132375,#132376,#132377),(#132378,#132379,#132380),(#132381,#132382,#132383),
(#132384,#132385,#132386),(#132387,#132388,#132389),(#132390,#132391,#132392),
(#132393,#132394,#132395),(#132396,#132397,#132398),(#132399,#132400,#132401),
(#132402,#132403,#132404),(#132405,#132406,#132407),(#132408,#132409,#132410),
(#132411,#132412,#132413)),.UNSPECIFIED.,.F.,.F.,.F.)
B_SPLINE_SURFACE_WITH_KNOTS((4,2,2,2,2,2,2,2,4),(3,3),(4.70278451940636,
4.90033461787801,5.09788471634966,5.29543481482132,5.49298491329297,5.69053501176463,
5.88808511023628,6.08563520870793,6.28781515978109),(0.,1.0046298526015),
 .UNSPECIFIED.)
GEOMETRIC_REPRESENTATION_ITEM()
RATIONAL_B_SPLINE_SURFACE(((1.,0.714973861746017,1.00263925801538),(1.,
0.715074570648745,1.00263832548063),(1.,0.715175346804517,1.00263739232314),
(1.,0.71537313306344,1.00263556088069),(1.,0.715470137010245,1.00263466265274),
(1.,0.71565661045724,1.00263293596359),(1.,0.71574607524549,1.00263210754602),
(1.,0.715914001220181,1.002630552601),(1.,0.715992458218511,1.00262982611233),
(1.,0.716135329629181,1.00262850316518),(1.,0.716199740501749,1.00262790673949),
(1.,0.716312026959497,1.00262686699999),(1.,0.716359899784787,1.00262642371174),
(1.,0.716437258640866,1.00262570739154),(1.,0.71646674275296,1.00262543437736),
(1.,0.716506646263552,1.00262506488261),(1.,0.716516601622775,1.00262497269892),
(1.,0.716516123902597,1.00262497712247)))
REPRESENTATION_ITEM('')
SURFACE()
);
#756=(
BOUNDED_SURFACE()
B_SPLINE_SURFACE(3,2,((#132541,#132542,#132543),(#132544,#132545,#132546),
(#132547,#132548,#132549),(#132550,#132551,#132552),(#132553,#132554,#132555),
(#132556,#132557,#132558),(#132559,#132560,#132561),(#132562,#132563,#132564),
(#132565,#132566,#132567),(#132568,#132569,#132570),(#132571,#132572,#132573),
(#132574,#132575,#132576),(#132577,#132578,#132579),(#132580,#132581,#132582),
(#132583,#132584,#132585),(#132586,#132587,#132588),(#132589,#132590,#132591),
(#132592,#132593,#132594)),.UNSPECIFIED.,.F.,.F.,.F.)
B_SPLINE_SURFACE_WITH_KNOTS((4,2,2,2,2,2,2,2,4),(3,3),(4.70278451940636,
4.90033461787801,5.09788471634966,5.29543481482132,5.49298491329297,5.69053501176463,
5.88808511023628,6.08563520870793,6.28781515978109),(0.,1.0046298526015),
 .UNSPECIFIED.)
GEOMETRIC_REPRESENTATION_ITEM()
RATIONAL_B_SPLINE_SURFACE(((1.,0.714973861746018,1.00263925801538),(1.,
0.715074570648746,1.00263832548063),(1.,0.715175346804518,1.00263739232314),
(1.,0.715373133063441,1.00263556088069),(1.,0.715470137010246,1.00263466265274),
(1.,0.715656610457241,1.00263293596359),(1.,0.715746075245491,1.00263210754602),
(1.,0.715914001220182,1.002630552601),(1.,0.715992458218512,1.00262982611233),
(1.,0.716135329629182,1.00262850316518),(1.,0.71619974050175,1.00262790673949),
(1.,0.716312026959498,1.00262686699999),(1.,0.716359899784788,1.00262642371174),
(1.,0.716437258640867,1.00262570739154),(1.,0.716466742752961,1.00262543437735),
(1.,0.716506646263553,1.00262506488261),(1.,0.716516601622776,1.00262497269892),
(1.,0.716516123902598,1.00262497712247)))
REPRESENTATION_ITEM('')
SURFACE()
);
#757=(
BOUNDED_SURFACE()
B_SPLINE_SURFACE(3,2,((#165123,#165124,#165125),(#165126,#165127,#165128),
(#165129,#165130,#165131),(#165132,#165133,#165134),(#165135,#165136,#165137),
(#165138,#165139,#165140),(#165141,#165142,#165143),(#165144,#165145,#165146),
(#165147,#165148,#165149),(#165150,#165151,#165152),(#165153,#165154,#165155),
(#165156,#165157,#165158),(#165159,#165160,#165161),(#165162,#165163,#165164),
(#165165,#165166,#165167),(#165168,#165169,#165170),(#165171,#165172,#165173),
(#165174,#165175,#165176)),.UNSPECIFIED.,.F.,.F.,.F.)
B_SPLINE_SURFACE_WITH_KNOTS((4,2,2,2,2,2,2,2,4),(3,3),(-0.00462985261013508,
0.197550098471654,0.395100196943307,0.592650295414961,0.790200393886615,
0.987750492358268,1.18530059082992,1.38285068930158,1.58040078777323),(0.,
1.00462985261014),.UNSPECIFIED.)
GEOMETRIC_REPRESENTATION_ITEM()
RATIONAL_B_SPLINE_SURFACE(((1.,0.716516123900144,1.00262497712738),(1.,
0.716516601620842,1.00262497270383),(1.,0.716506646250414,1.00262506488763),
(1.,0.716466742760981,1.00262543438218),(1.,0.716437258633571,1.00262570739651),
(1.,0.716359899787203,1.00262642371662),(1.,0.71631202696154,1.00262686700487),
(1.,0.716199740494825,1.00262790674445),(1.,0.716135329626742,1.00262850317011),
(1.,0.715992458216071,1.00262982611725),(1.,0.715914001218864,1.00263055260592),
(1.,0.715746075241928,1.00263210755096),(1.,0.715656610445084,1.00263293596861),
(1.,0.715470137017513,1.00263466265758),(1.,0.715373133066229,1.00263556088558),
(1.,0.715175346796848,1.00263739232813),(1.,0.715074570650221,1.00263832548554),
(1.,0.714973861743568,1.00263925802033)))
REPRESENTATION_ITEM('')
SURFACE()
);
#758=(
BOUNDED_SURFACE()
B_SPLINE_SURFACE(3,2,((#165177,#165178,#165179),(#165180,#165181,#165182),
(#165183,#165184,#165185),(#165186,#165187,#165188),(#165189,#165190,#165191),
(#165192,#165193,#165194),(#165195,#165196,#165197),(#165198,#165199,#165200),
(#165201,#165202,#165203),(#165204,#165205,#165206),(#165207,#165208,#165209),
(#165210,#165211,#165212),(#165213,#165214,#165215),(#165216,#165217,#165218),
(#165219,#165220,#165221),(#165222,#165223,#165224),(#165225,#165226,#165227),
(#165228,#165229,#165230)),.UNSPECIFIED.,.F.,.F.,.F.)
B_SPLINE_SURFACE_WITH_KNOTS((4,2,2,2,2,2,2,2,4),(3,3),(-0.00462985261013591,
0.197550098471654,0.395100196943307,0.592650295414961,0.790200393886615,
0.987750492358268,1.18530059082992,1.38285068930158,1.58040078777323),(0.,
1.00462985261014),.UNSPECIFIED.)
GEOMETRIC_REPRESENTATION_ITEM()
RATIONAL_B_SPLINE_SURFACE(((1.,0.716516123900143,1.00262497712738),(1.,
0.716516601620842,1.00262497270383),(1.,0.716506646250414,1.00262506488763),
(1.,0.716466742760981,1.00262543438218),(1.,0.716437258633571,1.00262570739651),
(1.,0.716359899787203,1.00262642371662),(1.,0.71631202696154,1.00262686700487),
(1.,0.716199740494825,1.00262790674445),(1.,0.716135329626742,1.00262850317011),
(1.,0.715992458216071,1.00262982611725),(1.,0.715914001218863,1.00263055260592),
(1.,0.715746075241928,1.00263210755097),(1.,0.715656610445083,1.00263293596861),
(1.,0.715470137017513,1.00263466265758),(1.,0.715373133066228,1.00263556088558),
(1.,0.715175346796848,1.00263739232813),(1.,0.71507457065022,1.00263832548554),
(1.,0.714973861743568,1.00263925802033)))
REPRESENTATION_ITEM('')
SURFACE()
);
#759=(
BOUNDED_SURFACE()
B_SPLINE_SURFACE(1,2,((#177661,#177662,#177663,#177664,#177665,#177666,
#177667,#177668,#177669,#177670,#177671,#177672,#177673,#177674,#177675,
#177676,#177677,#177678,#177679,#177680,#177681,#177682,#177683,#177684,
#177685,#177686,#177687,#177688,#177689,#177690,#177691,#177692,#177693,
#177694,#177695,#177696,#177697,#177698,#177699,#177700,#177701,#177702,
#177703,#177704,#177705,#177706,#177707,#177708,#177709,#177710,#177711,
#177712,#177713,#177714,#177715,#177716,#177717,#177718,#177719,#177720,
#177721,#177722,#177723,#177724,#177725,#177726,#177727,#177728,#177729,
#177730,#177731,#177732,#177733,#177734,#177735,#177736,#177737,#177738,
#177739,#177740,#177741,#177742,#177743,#177744,#177745,#177746,#177747,
#177748,#177749,#177750,#177751,#177752,#177753,#177754,#177755,#177756,
#177757,#177758,#177759,#177760,#177761,#177762,#177763,#177764,#177765,
#177766,#177767,#177768,#177769,#177770,#177771,#177772,#177773,#177774,
#177775,#177776,#177777,#177778,#177779,#177780,#177781,#177782,#177783,
#177784,#177785,#177786,#177787,#177788,#177789,#177790,#177791,#177792,
#177793,#177794,#177795,#177796,#177797,#177798,#177799,#177800,#177801,
#177802,#177803,#177804,#177805,#177806,#177807,#177808,#177809,#177810,
#177811,#177812,#177813,#177814,#177815,#177816,#177817,#177818,#177819,
#177820,#177821,#177822,#177823,#177824,#177825,#177826,#177827,#177828,
#177829,#177830,#177831,#177832,#177833,#177834,#177835,#177836,#177837,
#177838,#177839,#177840,#177841,#177842,#177843,#177844,#177845,#177846,
#177847,#177848,#177849,#177850,#177851,#177852,#177853,#177854,#177855,
#177856,#177857,#177858,#177859,#177860,#177861,#177862,#177863,#177864,
#177865,#177866,#177867,#177868,#177869,#177870,#177871,#177872,#177873,
#177874,#177875,#177876,#177877,#177878,#177879,#177880,#177881,#177882,
#177883,#177884,#177885,#177886,#177887,#177888,#177889,#177890,#177891,
#177892,#177893,#177894,#177895,#177896,#177897,#177898,#177899,#177900,
#177901,#177902,#177903),(#177904,#177905,#177906,#177907,#177908,#177909,
#177910,#177911,#177912,#177913,#177914,#177915,#177916,#177917,#177918,
#177919,#177920,#177921,#177922,#177923,#177924,#177925,#177926,#177927,
#177928,#177929,#177930,#177931,#177932,#177933,#177934,#177935,#177936,
#177937,#177938,#177939,#177940,#177941,#177942,#177943,#177944,#177945,
#177946,#177947,#177948,#177949,#177950,#177951,#177952,#177953,#177954,
#177955,#177956,#177957,#177958,#177959,#177960,#177961,#177962,#177963,
#177964,#177965,#177966,#177967,#177968,#177969,#177970,#177971,#177972,
#177973,#177974,#177975,#177976,#177977,#177978,#177979,#177980,#177981,
#177982,#177983,#177984,#177985,#177986,#177987,#177988,#177989,#177990,
#177991,#177992,#177993,#177994,#177995,#177996,#177997,#177998,#177999,
#178000,#178001,#178002,#178003,#178004,#178005,#178006,#178007,#178008,
#178009,#178010,#178011,#178012,#178013,#178014,#178015,#178016,#178017,
#178018,#178019,#178020,#178021,#178022,#178023,#178024,#178025,#178026,
#178027,#178028,#178029,#178030,#178031,#178032,#178033,#178034,#178035,
#178036,#178037,#178038,#178039,#178040,#178041,#178042,#178043,#178044,
#178045,#178046,#178047,#178048,#178049,#178050,#178051,#178052,#178053,
#178054,#178055,#178056,#178057,#178058,#178059,#178060,#178061,#178062,
#178063,#178064,#178065,#178066,#178067,#178068,#178069,#178070,#178071,
#178072,#178073,#178074,#178075,#178076,#178077,#178078,#178079,#178080,
#178081,#178082,#178083,#178084,#178085,#178086,#178087,#178088,#178089,
#178090,#178091,#178092,#178093,#178094,#178095,#178096,#178097,#178098,
#178099,#178100,#178101,#178102,#178103,#178104,#178105,#178106,#178107,
#178108,#178109,#178110,#178111,#178112,#178113,#178114,#178115,#178116,
#178117,#178118,#178119,#178120,#178121,#178122,#178123,#178124,#178125,
#178126,#178127,#178128,#178129,#178130,#178131,#178132,#178133,#178134,
#178135,#178136,#178137,#178138,#178139,#178140,#178141,#178142,#178143,
#178144,#178145,#178146)),.UNSPECIFIED.,.F.,.F.,.F.)
B_SPLINE_SURFACE_WITH_KNOTS((2,2),(3,2,2,2,2,2,2,2,2,2,2,2,2,2,2,2,2,2,
2,2,2,2,2,2,2,2,2,2,2,2,2,2,2,2,2,2,2,2,2,2,2,2,2,2,2,2,2,2,2,2,2,2,2,2,
2,2,2,2,2,2,2,2,2,2,2,2,2,2,2,2,2,2,2,2,2,2,2,2,2,2,2,2,2,2,2,2,2,2,2,2,
2,2,2,2,2,2,2,2,2,2,2,2,2,2,2,2,2,2,2,2,2,2,2,2,2,2,2,2,2,2,2,3),(0.,1.),
(0.,0.0078125,0.015625,0.0234375,0.03125,0.0390625,0.046875,0.0546875,0.0625,
0.0703125,0.078125,0.0859375,0.09375,0.1015625,0.109375,0.1171875,0.125,
0.1328125,0.140625,0.1484375,0.15625,0.1640625,0.171875,0.1796875,0.1875,
0.1953125,0.203125,0.2109375,0.21875,0.2265625,0.234375,0.2421875,0.25,
0.2578125,0.265625,0.2734375,0.28125,0.2890625,0.296875,0.3046875,0.3125,
0.3203125,0.328125,0.3359375,0.34375,0.3515625,0.359375,0.3671875,0.375,
0.3828125,0.390625,0.3984375,0.40625,0.4140625,0.421875,0.4296875,0.4375,
0.4453125,0.453125,0.4609375,0.46875,0.4765625,0.484375,0.4921875,0.5,0.5078125,
0.515625,0.5234375,0.53125,0.5390625,0.546875,0.5546875,0.5625,0.5703125,
0.578125,0.5859375,0.59375,0.6015625,0.609375,0.6171875,0.625,0.6328125,
0.640625,0.6484375,0.65625,0.6640625,0.671875,0.6796875,0.6875,0.6953125,
0.703125,0.7109375,0.71875,0.7265625,0.734375,0.7421875,0.75,0.7578125,
0.765625,0.7734375,0.78125,0.7890625,0.796875,0.8046875,0.8125,0.8203125,
0.828125,0.8359375,0.84375,0.8515625,0.859375,0.8671875,0.875,0.8828125,
0.890625,0.8984375,0.90625,0.9140625,0.921875,0.9296875,0.9375,0.944992787595834),
 .UNSPECIFIED.)
GEOMETRIC_REPRESENTATION_ITEM()
RATIONAL_B_SPLINE_SURFACE(((1.,0.923879532511287,1.,0.923879532511287,1.,
0.923879532511287,1.,0.923879532511287,1.,0.923879532511287,1.,0.923879532511287,
1.,0.923879532511287,1.,0.923879532511287,1.,0.923879532511287,1.,0.923879532511287,
1.,0.923879532511287,1.,0.923879532511287,1.,0.923879532511287,1.,0.923879532511287,
1.,0.923879532511287,1.,0.923879532511287,1.,0.923879532511287,1.,0.923879532511287,
1.,0.923879532511287,1.,0.923879532511287,1.,0.923879532511287,1.,0.923879532511287,
1.,0.923879532511287,1.,0.923879532511287,1.,0.923879532511287,1.,0.923879532511287,
1.,0.923879532511287,1.,0.923879532511287,1.,0.923879532511287,1.,0.923879532511287,
1.,0.923879532511287,1.,0.923879532511287,1.,0.923879532511287,1.,0.923879532511287,
1.,0.923879532511287,1.,0.923879532511287,1.,0.923879532511287,1.,0.923879532511287,
1.,0.923879532511287,1.,0.923879532511287,1.,0.923879532511287,1.,0.923879532511287,
1.,0.923879532511287,1.,0.923879532511287,1.,0.923879532511287,1.,0.923879532511287,
1.,0.923879532511287,1.,0.923879532511287,1.,0.923879532511287,1.,0.923879532511287,
1.,0.923879532511287,1.,0.923879532511287,1.,0.923879532511287,1.,0.923879532511287,
1.,0.923879532511287,1.,0.923879532511287,1.,0.923879532511287,1.,0.923879532511287,
1.,0.923879532511287,1.,0.923879532511287,1.,0.923879532511287,1.,0.923879532511287,
1.,0.923879532511287,1.,0.923879532511287,1.,0.923879532511287,1.,0.923879532511287,
1.,0.923879532511287,1.,0.923879532511287,1.,0.923879532511287,1.,0.923879532511287,
1.,0.923879532511287,1.,0.923879532511287,1.,0.923879532511287,1.,0.923879532511287,
1.,0.923879532511287,1.,0.923879532511287,1.,0.923879532511287,1.,0.923879532511287,
1.,0.923879532511287,1.,0.923879532511287,1.,0.923879532511287,1.,0.923879532511287,
1.,0.923879532511287,1.,0.923879532511287,1.,0.923879532511287,1.,0.923879532511287,
1.,0.923879532511287,1.,0.923879532511287,1.,0.923879532511287,1.,0.923879532511287,
1.,0.923879532511287,1.,0.923879532511287,1.,0.923879532511287,1.,0.923879532511287,
1.,0.923879532511287,1.,0.923879532511287,1.,0.923879532511287,1.,0.923879532511287,
1.,0.923879532511287,1.,0.923879532511287,1.,0.923879532511287,1.,0.923879532511287,
1.,0.923879532511287,1.,0.923879532511287,1.,0.923879532511287,1.,0.923879532511287,
1.,0.923879532511287,1.,0.923879532511287,1.,0.923879532511287,1.,0.923879532511287,
1.,0.923879532511287,1.,0.923879532511287,1.,0.923879532511287,1.,0.923879532511287,
1.,0.923879532511287,1.,0.923879532511287,1.,0.923879532511287,1.,0.923879532511287,
1.,0.923879532511287,1.,0.923879532511287,1.,0.926994624692665,0.994024774641533),
(1.,0.923879532511287,1.,0.923879532511287,1.,0.923879532511287,1.,0.923879532511287,
1.,0.923879532511287,1.,0.923879532511287,1.,0.923879532511287,1.,0.923879532511287,
1.,0.923879532511287,1.,0.923879532511287,1.,0.923879532511287,1.,0.923879532511287,
1.,0.923879532511287,1.,0.923879532511287,1.,0.923879532511287,1.,0.923879532511287,
1.,0.923879532511287,1.,0.923879532511287,1.,0.923879532511287,1.,0.923879532511287,
1.,0.923879532511287,1.,0.923879532511287,1.,0.923879532511287,1.,0.923879532511287,
1.,0.923879532511287,1.,0.923879532511287,1.,0.923879532511287,1.,0.923879532511287,
1.,0.923879532511287,1.,0.923879532511287,1.,0.923879532511287,1.,0.923879532511287,
1.,0.923879532511287,1.,0.923879532511287,1.,0.923879532511287,1.,0.923879532511287,
1.,0.923879532511287,1.,0.923879532511287,1.,0.923879532511287,1.,0.923879532511287,
1.,0.923879532511287,1.,0.923879532511287,1.,0.923879532511287,1.,0.923879532511287,
1.,0.923879532511287,1.,0.923879532511287,1.,0.923879532511287,1.,0.923879532511287,
1.,0.923879532511287,1.,0.923879532511287,1.,0.923879532511287,1.,0.923879532511287,
1.,0.923879532511287,1.,0.923879532511287,1.,0.923879532511287,1.,0.923879532511287,
1.,0.923879532511287,1.,0.923879532511287,1.,0.923879532511287,1.,0.923879532511287,
1.,0.923879532511287,1.,0.923879532511287,1.,0.923879532511287,1.,0.923879532511287,
1.,0.923879532511287,1.,0.923879532511287,1.,0.923879532511287,1.,0.923879532511287,
1.,0.923879532511287,1.,0.923879532511287,1.,0.923879532511287,1.,0.923879532511287,
1.,0.923879532511287,1.,0.923879532511287,1.,0.923879532511287,1.,0.923879532511287,
1.,0.923879532511287,1.,0.923879532511287,1.,0.923879532511287,1.,0.923879532511287,
1.,0.923879532511287,1.,0.923879532511287,1.,0.923879532511287,1.,0.923879532511287,
1.,0.923879532511287,1.,0.923879532511287,1.,0.923879532511287,1.,0.923879532511287,
1.,0.923879532511287,1.,0.923879532511287,1.,0.923879532511287,1.,0.923879532511287,
1.,0.923879532511287,1.,0.923879532511287,1.,0.923879532511287,1.,0.923879532511287,
1.,0.923879532511287,1.,0.923879532511287,1.,0.923879532511287,1.,0.923879532511287,
1.,0.923879532511287,1.,0.923879532511287,1.,0.923879532511287,1.,0.923879532511287,
1.,0.923879532511287,1.,0.923879532511287,1.,0.923879532511287,1.,0.923879532511287,
1.,0.923879532511287,1.,0.923879532511287,1.,0.923879532511287,1.,0.923879532511287,
1.,0.923879532511287,1.,0.923879532511287,1.,0.923879532511287,1.,0.923879532511287,
1.,0.923879532511287,1.,0.923879532511287,1.,0.923879532511287,1.,0.923879532511287,
1.,0.926994624692665,0.994024774641533)))
REPRESENTATION_ITEM('')
SURFACE()
);
#760=(
BOUNDED_SURFACE()
B_SPLINE_SURFACE(1,2,((#178166,#178167,#178168,#178169,#178170,#178171,
#178172,#178173,#178174,#178175,#178176,#178177,#178178,#178179,#178180,
#178181,#178182,#178183,#178184,#178185,#178186,#178187,#178188,#178189,
#178190,#178191,#178192,#178193,#178194,#178195,#178196,#178197,#178198,
#178199,#178200,#178201,#178202,#178203,#178204,#178205,#178206,#178207,
#178208,#178209,#178210,#178211,#178212,#178213,#178214,#178215,#178216,
#178217,#178218,#178219,#178220,#178221,#178222,#178223,#178224,#178225,
#178226,#178227,#178228,#178229,#178230,#178231,#178232,#178233,#178234,
#178235,#178236,#178237,#178238,#178239,#178240,#178241,#178242,#178243,
#178244,#178245,#178246,#178247,#178248,#178249,#178250,#178251,#178252,
#178253,#178254,#178255,#178256,#178257,#178258,#178259,#178260,#178261,
#178262,#178263,#178264,#178265,#178266,#178267,#178268,#178269,#178270,
#178271,#178272,#178273,#178274,#178275,#178276,#178277,#178278,#178279,
#178280,#178281,#178282,#178283,#178284,#178285,#178286,#178287,#178288,
#178289,#178290,#178291,#178292,#178293,#178294,#178295,#178296,#178297,
#178298,#178299,#178300,#178301,#178302,#178303,#178304,#178305,#178306,
#178307,#178308,#178309,#178310,#178311,#178312,#178313,#178314,#178315,
#178316,#178317,#178318,#178319,#178320,#178321,#178322,#178323,#178324,
#178325,#178326,#178327,#178328,#178329,#178330,#178331,#178332,#178333,
#178334,#178335,#178336,#178337,#178338,#178339,#178340,#178341,#178342,
#178343,#178344,#178345,#178346,#178347,#178348,#178349,#178350,#178351,
#178352,#178353,#178354,#178355,#178356,#178357,#178358,#178359,#178360,
#178361,#178362,#178363,#178364,#178365,#178366,#178367,#178368,#178369,
#178370,#178371,#178372,#178373,#178374,#178375,#178376,#178377,#178378,
#178379,#178380,#178381,#178382,#178383,#178384,#178385,#178386,#178387,
#178388,#178389,#178390,#178391,#178392,#178393,#178394,#178395,#178396,
#178397,#178398,#178399,#178400,#178401,#178402,#178403,#178404,#178405,
#178406,#178407,#178408),(#178409,#178410,#178411,#178412,#178413,#178414,
#178415,#178416,#178417,#178418,#178419,#178420,#178421,#178422,#178423,
#178424,#178425,#178426,#178427,#178428,#178429,#178430,#178431,#178432,
#178433,#178434,#178435,#178436,#178437,#178438,#178439,#178440,#178441,
#178442,#178443,#178444,#178445,#178446,#178447,#178448,#178449,#178450,
#178451,#178452,#178453,#178454,#178455,#178456,#178457,#178458,#178459,
#178460,#178461,#178462,#178463,#178464,#178465,#178466,#178467,#178468,
#178469,#178470,#178471,#178472,#178473,#178474,#178475,#178476,#178477,
#178478,#178479,#178480,#178481,#178482,#178483,#178484,#178485,#178486,
#178487,#178488,#178489,#178490,#178491,#178492,#178493,#178494,#178495,
#178496,#178497,#178498,#178499,#178500,#178501,#178502,#178503,#178504,
#178505,#178506,#178507,#178508,#178509,#178510,#178511,#178512,#178513,
#178514,#178515,#178516,#178517,#178518,#178519,#178520,#178521,#178522,
#178523,#178524,#178525,#178526,#178527,#178528,#178529,#178530,#178531,
#178532,#178533,#178534,#178535,#178536,#178537,#178538,#178539,#178540,
#178541,#178542,#178543,#178544,#178545,#178546,#178547,#178548,#178549,
#178550,#178551,#178552,#178553,#178554,#178555,#178556,#178557,#178558,
#178559,#178560,#178561,#178562,#178563,#178564,#178565,#178566,#178567,
#178568,#178569,#178570,#178571,#178572,#178573,#178574,#178575,#178576,
#178577,#178578,#178579,#178580,#178581,#178582,#178583,#178584,#178585,
#178586,#178587,#178588,#178589,#178590,#178591,#178592,#178593,#178594,
#178595,#178596,#178597,#178598,#178599,#178600,#178601,#178602,#178603,
#178604,#178605,#178606,#178607,#178608,#178609,#178610,#178611,#178612,
#178613,#178614,#178615,#178616,#178617,#178618,#178619,#178620,#178621,
#178622,#178623,#178624,#178625,#178626,#178627,#178628,#178629,#178630,
#178631,#178632,#178633,#178634,#178635,#178636,#178637,#178638,#178639,
#178640,#178641,#178642,#178643,#178644,#178645,#178646,#178647,#178648,
#178649,#178650,#178651)),.UNSPECIFIED.,.F.,.F.,.F.)
B_SPLINE_SURFACE_WITH_KNOTS((2,2),(3,2,2,2,2,2,2,2,2,2,2,2,2,2,2,2,2,2,
2,2,2,2,2,2,2,2,2,2,2,2,2,2,2,2,2,2,2,2,2,2,2,2,2,2,2,2,2,2,2,2,2,2,2,2,
2,2,2,2,2,2,2,2,2,2,2,2,2,2,2,2,2,2,2,2,2,2,2,2,2,2,2,2,2,2,2,2,2,2,2,2,
2,2,2,2,2,2,2,2,2,2,2,2,2,2,2,2,2,2,2,2,2,2,2,2,2,2,2,2,2,2,2,3),(0.,1.),
(0.,0.0078125,0.015625,0.0234375,0.03125,0.0390625,0.046875,0.0546875,0.0625,
0.0703125,0.078125,0.0859375,0.09375,0.1015625,0.109375,0.1171875,0.125,
0.1328125,0.140625,0.1484375,0.15625,0.1640625,0.171875,0.1796875,0.1875,
0.1953125,0.203125,0.2109375,0.21875,0.2265625,0.234375,0.2421875,0.25,
0.2578125,0.265625,0.2734375,0.28125,0.2890625,0.296875,0.3046875,0.3125,
0.3203125,0.328125,0.3359375,0.34375,0.3515625,0.359375,0.3671875,0.375,
0.3828125,0.390625,0.3984375,0.40625,0.4140625,0.421875,0.4296875,0.4375,
0.4453125,0.453125,0.4609375,0.46875,0.4765625,0.484375,0.4921875,0.5,0.5078125,
0.515625,0.5234375,0.53125,0.5390625,0.546875,0.5546875,0.5625,0.5703125,
0.578125,0.5859375,0.59375,0.6015625,0.609375,0.6171875,0.625,0.6328125,
0.640625,0.6484375,0.65625,0.6640625,0.671875,0.6796875,0.6875,0.6953125,
0.703125,0.7109375,0.71875,0.7265625,0.734375,0.7421875,0.75,0.7578125,
0.765625,0.7734375,0.78125,0.7890625,0.796875,0.8046875,0.8125,0.8203125,
0.828125,0.8359375,0.84375,0.8515625,0.859375,0.8671875,0.875,0.8828125,
0.890625,0.8984375,0.90625,0.9140625,0.921875,0.9296875,0.9375,0.944992787595834),
 .UNSPECIFIED.)
GEOMETRIC_REPRESENTATION_ITEM()
RATIONAL_B_SPLINE_SURFACE(((1.,0.923879532511287,1.,0.923879532511287,1.,
0.923879532511287,1.,0.923879532511287,1.,0.923879532511287,1.,0.923879532511287,
1.,0.923879532511287,1.,0.923879532511287,1.,0.923879532511287,1.,0.923879532511287,
1.,0.923879532511287,1.,0.923879532511287,1.,0.923879532511287,1.,0.923879532511287,
1.,0.923879532511287,1.,0.923879532511287,1.,0.923879532511287,1.,0.923879532511287,
1.,0.923879532511287,1.,0.923879532511287,1.,0.923879532511287,1.,0.923879532511287,
1.,0.923879532511287,1.,0.923879532511287,1.,0.923879532511287,1.,0.923879532511287,
1.,0.923879532511287,1.,0.923879532511287,1.,0.923879532511287,1.,0.923879532511287,
1.,0.923879532511287,1.,0.923879532511287,1.,0.923879532511287,1.,0.923879532511287,
1.,0.923879532511287,1.,0.923879532511287,1.,0.923879532511287,1.,0.923879532511287,
1.,0.923879532511287,1.,0.923879532511287,1.,0.923879532511287,1.,0.923879532511287,
1.,0.923879532511287,1.,0.923879532511287,1.,0.923879532511287,1.,0.923879532511287,
1.,0.923879532511287,1.,0.923879532511287,1.,0.923879532511287,1.,0.923879532511287,
1.,0.923879532511287,1.,0.923879532511287,1.,0.923879532511287,1.,0.923879532511287,
1.,0.923879532511287,1.,0.923879532511287,1.,0.923879532511287,1.,0.923879532511287,
1.,0.923879532511287,1.,0.923879532511287,1.,0.923879532511287,1.,0.923879532511287,
1.,0.923879532511287,1.,0.923879532511287,1.,0.923879532511287,1.,0.923879532511287,
1.,0.923879532511287,1.,0.923879532511287,1.,0.923879532511287,1.,0.923879532511287,
1.,0.923879532511287,1.,0.923879532511287,1.,0.923879532511287,1.,0.923879532511287,
1.,0.923879532511287,1.,0.923879532511287,1.,0.923879532511287,1.,0.923879532511287,
1.,0.923879532511287,1.,0.923879532511287,1.,0.923879532511287,1.,0.923879532511287,
1.,0.923879532511287,1.,0.923879532511287,1.,0.923879532511287,1.,0.923879532511287,
1.,0.923879532511287,1.,0.923879532511287,1.,0.923879532511287,1.,0.923879532511287,
1.,0.923879532511287,1.,0.923879532511287,1.,0.923879532511287,1.,0.923879532511287,
1.,0.923879532511287,1.,0.923879532511287,1.,0.923879532511287,1.,0.923879532511287,
1.,0.923879532511287,1.,0.923879532511287,1.,0.923879532511287,1.,0.923879532511287,
1.,0.923879532511287,1.,0.923879532511287,1.,0.923879532511287,1.,0.923879532511287,
1.,0.923879532511287,1.,0.923879532511287,1.,0.923879532511287,1.,0.923879532511287,
1.,0.923879532511287,1.,0.923879532511287,1.,0.923879532511287,1.,0.923879532511287,
1.,0.923879532511287,1.,0.923879532511287,1.,0.923879532511287,1.,0.923879532511287,
1.,0.923879532511287,1.,0.923879532511287,1.,0.926994624692665,0.994024774641533),
(1.,0.923879532511287,1.,0.923879532511287,1.,0.923879532511287,1.,0.923879532511287,
1.,0.923879532511287,1.,0.923879532511287,1.,0.923879532511287,1.,0.923879532511287,
1.,0.923879532511287,1.,0.923879532511287,1.,0.923879532511287,1.,0.923879532511287,
1.,0.923879532511287,1.,0.923879532511287,1.,0.923879532511287,1.,0.923879532511287,
1.,0.923879532511287,1.,0.923879532511287,1.,0.923879532511287,1.,0.923879532511287,
1.,0.923879532511287,1.,0.923879532511287,1.,0.923879532511287,1.,0.923879532511287,
1.,0.923879532511287,1.,0.923879532511287,1.,0.923879532511287,1.,0.923879532511287,
1.,0.923879532511287,1.,0.923879532511287,1.,0.923879532511287,1.,0.923879532511287,
1.,0.923879532511287,1.,0.923879532511287,1.,0.923879532511287,1.,0.923879532511287,
1.,0.923879532511287,1.,0.923879532511287,1.,0.923879532511287,1.,0.923879532511287,
1.,0.923879532511287,1.,0.923879532511287,1.,0.923879532511287,1.,0.923879532511287,
1.,0.923879532511287,1.,0.923879532511287,1.,0.923879532511287,1.,0.923879532511287,
1.,0.923879532511287,1.,0.923879532511287,1.,0.923879532511287,1.,0.923879532511287,
1.,0.923879532511287,1.,0.923879532511287,1.,0.923879532511287,1.,0.923879532511287,
1.,0.923879532511287,1.,0.923879532511287,1.,0.923879532511287,1.,0.923879532511287,
1.,0.923879532511287,1.,0.923879532511287,1.,0.923879532511287,1.,0.923879532511287,
1.,0.923879532511287,1.,0.923879532511287,1.,0.923879532511287,1.,0.923879532511287,
1.,0.923879532511287,1.,0.923879532511287,1.,0.923879532511287,1.,0.923879532511287,
1.,0.923879532511287,1.,0.923879532511287,1.,0.923879532511287,1.,0.923879532511287,
1.,0.923879532511287,1.,0.923879532511287,1.,0.923879532511287,1.,0.923879532511287,
1.,0.923879532511287,1.,0.923879532511287,1.,0.923879532511287,1.,0.923879532511287,
1.,0.923879532511287,1.,0.923879532511287,1.,0.923879532511287,1.,0.923879532511287,
1.,0.923879532511287,1.,0.923879532511287,1.,0.923879532511287,1.,0.923879532511287,
1.,0.923879532511287,1.,0.923879532511287,1.,0.923879532511287,1.,0.923879532511287,
1.,0.923879532511287,1.,0.923879532511287,1.,0.923879532511287,1.,0.923879532511287,
1.,0.923879532511287,1.,0.923879532511287,1.,0.923879532511287,1.,0.923879532511287,
1.,0.923879532511287,1.,0.923879532511287,1.,0.923879532511287,1.,0.923879532511287,
1.,0.923879532511287,1.,0.923879532511287,1.,0.923879532511287,1.,0.923879532511287,
1.,0.923879532511287,1.,0.923879532511287,1.,0.923879532511287,1.,0.923879532511287,
1.,0.923879532511287,1.,0.923879532511287,1.,0.923879532511287,1.,0.923879532511287,
1.,0.926994624692665,0.994024774641533)))
REPRESENTATION_ITEM('')
SURFACE()
);
#761=(
BOUNDED_SURFACE()
B_SPLINE_SURFACE(1,2,((#178671,#178672,#178673,#178674,#178675,#178676,
#178677,#178678,#178679,#178680,#178681,#178682,#178683,#178684,#178685,
#178686,#178687,#178688,#178689,#178690,#178691,#178692,#178693,#178694,
#178695,#178696,#178697,#178698,#178699,#178700,#178701,#178702,#178703,
#178704,#178705,#178706,#178707,#178708,#178709,#178710,#178711,#178712,
#178713,#178714,#178715,#178716,#178717,#178718,#178719,#178720,#178721,
#178722,#178723,#178724,#178725,#178726,#178727,#178728,#178729,#178730,
#178731,#178732,#178733,#178734,#178735,#178736,#178737,#178738,#178739,
#178740,#178741,#178742,#178743,#178744,#178745,#178746,#178747,#178748,
#178749,#178750,#178751,#178752,#178753,#178754,#178755,#178756,#178757,
#178758,#178759,#178760,#178761,#178762,#178763,#178764,#178765,#178766,
#178767,#178768,#178769,#178770,#178771,#178772,#178773,#178774,#178775,
#178776,#178777,#178778,#178779,#178780,#178781,#178782,#178783,#178784,
#178785,#178786,#178787,#178788,#178789,#178790,#178791,#178792,#178793,
#178794,#178795,#178796,#178797,#178798,#178799,#178800,#178801,#178802,
#178803,#178804,#178805,#178806,#178807,#178808,#178809,#178810,#178811,
#178812,#178813,#178814,#178815,#178816,#178817,#178818,#178819,#178820,
#178821,#178822,#178823,#178824,#178825,#178826,#178827,#178828,#178829,
#178830,#178831,#178832,#178833,#178834,#178835,#178836,#178837,#178838,
#178839,#178840,#178841,#178842,#178843,#178844,#178845,#178846,#178847,
#178848,#178849,#178850,#178851,#178852,#178853,#178854,#178855,#178856,
#178857,#178858,#178859,#178860,#178861,#178862,#178863,#178864,#178865,
#178866,#178867,#178868,#178869,#178870,#178871,#178872,#178873,#178874,
#178875,#178876,#178877,#178878,#178879,#178880,#178881,#178882,#178883,
#178884,#178885,#178886,#178887,#178888,#178889,#178890,#178891,#178892,
#178893,#178894,#178895,#178896,#178897,#178898,#178899,#178900,#178901,
#178902,#178903,#178904,#178905,#178906,#178907,#178908,#178909,#178910,
#178911,#178912,#178913),(#178914,#178915,#178916,#178917,#178918,#178919,
#178920,#178921,#178922,#178923,#178924,#178925,#178926,#178927,#178928,
#178929,#178930,#178931,#178932,#178933,#178934,#178935,#178936,#178937,
#178938,#178939,#178940,#178941,#178942,#178943,#178944,#178945,#178946,
#178947,#178948,#178949,#178950,#178951,#178952,#178953,#178954,#178955,
#178956,#178957,#178958,#178959,#178960,#178961,#178962,#178963,#178964,
#178965,#178966,#178967,#178968,#178969,#178970,#178971,#178972,#178973,
#178974,#178975,#178976,#178977,#178978,#178979,#178980,#178981,#178982,
#178983,#178984,#178985,#178986,#178987,#178988,#178989,#178990,#178991,
#178992,#178993,#178994,#178995,#178996,#178997,#178998,#178999,#179000,
#179001,#179002,#179003,#179004,#179005,#179006,#179007,#179008,#179009,
#179010,#179011,#179012,#179013,#179014,#179015,#179016,#179017,#179018,
#179019,#179020,#179021,#179022,#179023,#179024,#179025,#179026,#179027,
#179028,#179029,#179030,#179031,#179032,#179033,#179034,#179035,#179036,
#179037,#179038,#179039,#179040,#179041,#179042,#179043,#179044,#179045,
#179046,#179047,#179048,#179049,#179050,#179051,#179052,#179053,#179054,
#179055,#179056,#179057,#179058,#179059,#179060,#179061,#179062,#179063,
#179064,#179065,#179066,#179067,#179068,#179069,#179070,#179071,#179072,
#179073,#179074,#179075,#179076,#179077,#179078,#179079,#179080,#179081,
#179082,#179083,#179084,#179085,#179086,#179087,#179088,#179089,#179090,
#179091,#179092,#179093,#179094,#179095,#179096,#179097,#179098,#179099,
#179100,#179101,#179102,#179103,#179104,#179105,#179106,#179107,#179108,
#179109,#179110,#179111,#179112,#179113,#179114,#179115,#179116,#179117,
#179118,#179119,#179120,#179121,#179122,#179123,#179124,#179125,#179126,
#179127,#179128,#179129,#179130,#179131,#179132,#179133,#179134,#179135,
#179136,#179137,#179138,#179139,#179140,#179141,#179142,#179143,#179144,
#179145,#179146,#179147,#179148,#179149,#179150,#179151,#179152,#179153,
#179154,#179155,#179156)),.UNSPECIFIED.,.F.,.F.,.F.)
B_SPLINE_SURFACE_WITH_KNOTS((2,2),(3,2,2,2,2,2,2,2,2,2,2,2,2,2,2,2,2,2,
2,2,2,2,2,2,2,2,2,2,2,2,2,2,2,2,2,2,2,2,2,2,2,2,2,2,2,2,2,2,2,2,2,2,2,2,
2,2,2,2,2,2,2,2,2,2,2,2,2,2,2,2,2,2,2,2,2,2,2,2,2,2,2,2,2,2,2,2,2,2,2,2,
2,2,2,2,2,2,2,2,2,2,2,2,2,2,2,2,2,2,2,2,2,2,2,2,2,2,2,2,2,2,2,3),(0.,1.),
(0.,0.0078125,0.015625,0.0234375,0.03125,0.0390625,0.046875,0.0546875,0.0625,
0.0703125,0.078125,0.0859375,0.09375,0.1015625,0.109375,0.1171875,0.125,
0.1328125,0.140625,0.1484375,0.15625,0.1640625,0.171875,0.1796875,0.1875,
0.1953125,0.203125,0.2109375,0.21875,0.2265625,0.234375,0.2421875,0.25,
0.2578125,0.265625,0.2734375,0.28125,0.2890625,0.296875,0.3046875,0.3125,
0.3203125,0.328125,0.3359375,0.34375,0.3515625,0.359375,0.3671875,0.375,
0.3828125,0.390625,0.3984375,0.40625,0.4140625,0.421875,0.4296875,0.4375,
0.4453125,0.453125,0.4609375,0.46875,0.4765625,0.484375,0.4921875,0.5,0.5078125,
0.515625,0.5234375,0.53125,0.5390625,0.546875,0.5546875,0.5625,0.5703125,
0.578125,0.5859375,0.59375,0.6015625,0.609375,0.6171875,0.625,0.6328125,
0.640625,0.6484375,0.65625,0.6640625,0.671875,0.6796875,0.6875,0.6953125,
0.703125,0.7109375,0.71875,0.7265625,0.734375,0.7421875,0.75,0.7578125,
0.765625,0.7734375,0.78125,0.7890625,0.796875,0.8046875,0.8125,0.8203125,
0.828125,0.8359375,0.84375,0.8515625,0.859375,0.8671875,0.875,0.8828125,
0.890625,0.8984375,0.90625,0.9140625,0.921875,0.9296875,0.9375,0.944992787595834),
 .UNSPECIFIED.)
GEOMETRIC_REPRESENTATION_ITEM()
RATIONAL_B_SPLINE_SURFACE(((1.,0.923879532511287,1.,0.923879532511287,1.,
0.923879532511287,1.,0.923879532511287,1.,0.923879532511287,1.,0.923879532511287,
1.,0.923879532511287,1.,0.923879532511287,1.,0.923879532511287,1.,0.923879532511287,
1.,0.923879532511287,1.,0.923879532511287,1.,0.923879532511287,1.,0.923879532511287,
1.,0.923879532511287,1.,0.923879532511287,1.,0.923879532511287,1.,0.923879532511287,
1.,0.923879532511287,1.,0.923879532511287,1.,0.923879532511287,1.,0.923879532511287,
1.,0.923879532511287,1.,0.923879532511287,1.,0.923879532511287,1.,0.923879532511287,
1.,0.923879532511287,1.,0.923879532511287,1.,0.923879532511287,1.,0.923879532511287,
1.,0.923879532511287,1.,0.923879532511287,1.,0.923879532511287,1.,0.923879532511287,
1.,0.923879532511287,1.,0.923879532511287,1.,0.923879532511287,1.,0.923879532511287,
1.,0.923879532511287,1.,0.923879532511287,1.,0.923879532511287,1.,0.923879532511287,
1.,0.923879532511287,1.,0.923879532511287,1.,0.923879532511287,1.,0.923879532511287,
1.,0.923879532511287,1.,0.923879532511287,1.,0.923879532511287,1.,0.923879532511287,
1.,0.923879532511287,1.,0.923879532511287,1.,0.923879532511287,1.,0.923879532511287,
1.,0.923879532511287,1.,0.923879532511287,1.,0.923879532511287,1.,0.923879532511287,
1.,0.923879532511287,1.,0.923879532511287,1.,0.923879532511287,1.,0.923879532511287,
1.,0.923879532511287,1.,0.923879532511287,1.,0.923879532511287,1.,0.923879532511287,
1.,0.923879532511287,1.,0.923879532511287,1.,0.923879532511287,1.,0.923879532511287,
1.,0.923879532511287,1.,0.923879532511287,1.,0.923879532511287,1.,0.923879532511287,
1.,0.923879532511287,1.,0.923879532511287,1.,0.923879532511287,1.,0.923879532511287,
1.,0.923879532511287,1.,0.923879532511287,1.,0.923879532511287,1.,0.923879532511287,
1.,0.923879532511287,1.,0.923879532511287,1.,0.923879532511287,1.,0.923879532511287,
1.,0.923879532511287,1.,0.923879532511287,1.,0.923879532511287,1.,0.923879532511287,
1.,0.923879532511287,1.,0.923879532511287,1.,0.923879532511287,1.,0.923879532511287,
1.,0.923879532511287,1.,0.923879532511287,1.,0.923879532511287,1.,0.923879532511287,
1.,0.923879532511287,1.,0.923879532511287,1.,0.923879532511287,1.,0.923879532511287,
1.,0.923879532511287,1.,0.923879532511287,1.,0.923879532511287,1.,0.923879532511287,
1.,0.923879532511287,1.,0.923879532511287,1.,0.923879532511287,1.,0.923879532511287,
1.,0.923879532511287,1.,0.923879532511287,1.,0.923879532511287,1.,0.923879532511287,
1.,0.923879532511287,1.,0.923879532511287,1.,0.923879532511287,1.,0.923879532511287,
1.,0.923879532511287,1.,0.923879532511287,1.,0.926994624692665,0.994024774641533),
(1.,0.923879532511287,1.,0.923879532511287,1.,0.923879532511287,1.,0.923879532511287,
1.,0.923879532511287,1.,0.923879532511287,1.,0.923879532511287,1.,0.923879532511287,
1.,0.923879532511287,1.,0.923879532511287,1.,0.923879532511287,1.,0.923879532511287,
1.,0.923879532511287,1.,0.923879532511287,1.,0.923879532511287,1.,0.923879532511287,
1.,0.923879532511287,1.,0.923879532511287,1.,0.923879532511287,1.,0.923879532511287,
1.,0.923879532511287,1.,0.923879532511287,1.,0.923879532511287,1.,0.923879532511287,
1.,0.923879532511287,1.,0.923879532511287,1.,0.923879532511287,1.,0.923879532511287,
1.,0.923879532511287,1.,0.923879532511287,1.,0.923879532511287,1.,0.923879532511287,
1.,0.923879532511287,1.,0.923879532511287,1.,0.923879532511287,1.,0.923879532511287,
1.,0.923879532511287,1.,0.923879532511287,1.,0.923879532511287,1.,0.923879532511287,
1.,0.923879532511287,1.,0.923879532511287,1.,0.923879532511287,1.,0.923879532511287,
1.,0.923879532511287,1.,0.923879532511287,1.,0.923879532511287,1.,0.923879532511287,
1.,0.923879532511287,1.,0.923879532511287,1.,0.923879532511287,1.,0.923879532511287,
1.,0.923879532511287,1.,0.923879532511287,1.,0.923879532511287,1.,0.923879532511287,
1.,0.923879532511287,1.,0.923879532511287,1.,0.923879532511287,1.,0.923879532511287,
1.,0.923879532511287,1.,0.923879532511287,1.,0.923879532511287,1.,0.923879532511287,
1.,0.923879532511287,1.,0.923879532511287,1.,0.923879532511287,1.,0.923879532511287,
1.,0.923879532511287,1.,0.923879532511287,1.,0.923879532511287,1.,0.923879532511287,
1.,0.923879532511287,1.,0.923879532511287,1.,0.923879532511287,1.,0.923879532511287,
1.,0.923879532511287,1.,0.923879532511287,1.,0.923879532511287,1.,0.923879532511287,
1.,0.923879532511287,1.,0.923879532511287,1.,0.923879532511287,1.,0.923879532511287,
1.,0.923879532511287,1.,0.923879532511287,1.,0.923879532511287,1.,0.923879532511287,
1.,0.923879532511287,1.,0.923879532511287,1.,0.923879532511287,1.,0.923879532511287,
1.,0.923879532511287,1.,0.923879532511287,1.,0.923879532511287,1.,0.923879532511287,
1.,0.923879532511287,1.,0.923879532511287,1.,0.923879532511287,1.,0.923879532511287,
1.,0.923879532511287,1.,0.923879532511287,1.,0.923879532511287,1.,0.923879532511287,
1.,0.923879532511287,1.,0.923879532511287,1.,0.923879532511287,1.,0.923879532511287,
1.,0.923879532511287,1.,0.923879532511287,1.,0.923879532511287,1.,0.923879532511287,
1.,0.923879532511287,1.,0.923879532511287,1.,0.923879532511287,1.,0.923879532511287,
1.,0.923879532511287,1.,0.923879532511287,1.,0.923879532511287,1.,0.923879532511287,
1.,0.926994624692665,0.994024774641533)))
REPRESENTATION_ITEM('')
SURFACE()
);
#762=(
BOUNDED_SURFACE()
B_SPLINE_SURFACE(1,2,((#179176,#179177,#179178,#179179,#179180,#179181,
#179182,#179183,#179184,#179185,#179186,#179187,#179188,#179189,#179190,
#179191,#179192,#179193,#179194,#179195,#179196,#179197,#179198,#179199,
#179200,#179201,#179202,#179203,#179204,#179205,#179206,#179207,#179208,
#179209,#179210,#179211,#179212,#179213,#179214,#179215,#179216,#179217,
#179218,#179219,#179220,#179221,#179222,#179223,#179224,#179225,#179226,
#179227,#179228,#179229,#179230,#179231,#179232,#179233,#179234,#179235,
#179236,#179237,#179238,#179239,#179240,#179241,#179242,#179243,#179244,
#179245,#179246,#179247,#179248,#179249,#179250,#179251,#179252,#179253,
#179254,#179255,#179256,#179257,#179258,#179259,#179260,#179261,#179262,
#179263,#179264,#179265,#179266,#179267,#179268,#179269,#179270,#179271,
#179272,#179273,#179274,#179275,#179276,#179277,#179278,#179279,#179280,
#179281,#179282,#179283,#179284,#179285,#179286,#179287,#179288,#179289,
#179290,#179291,#179292,#179293,#179294,#179295,#179296,#179297,#179298,
#179299,#179300,#179301,#179302,#179303,#179304,#179305,#179306,#179307,
#179308,#179309,#179310,#179311,#179312,#179313,#179314,#179315,#179316,
#179317,#179318,#179319,#179320,#179321,#179322,#179323,#179324,#179325,
#179326,#179327,#179328,#179329,#179330,#179331,#179332,#179333,#179334,
#179335,#179336,#179337,#179338,#179339,#179340,#179341,#179342,#179343,
#179344,#179345,#179346,#179347,#179348,#179349,#179350,#179351,#179352,
#179353,#179354,#179355,#179356,#179357,#179358,#179359,#179360,#179361,
#179362,#179363,#179364,#179365,#179366,#179367,#179368,#179369,#179370,
#179371,#179372,#179373,#179374,#179375,#179376,#179377,#179378,#179379,
#179380,#179381,#179382,#179383,#179384,#179385,#179386,#179387,#179388,
#179389,#179390,#179391,#179392,#179393,#179394,#179395,#179396,#179397,
#179398,#179399,#179400,#179401,#179402,#179403,#179404,#179405,#179406,
#179407,#179408,#179409,#179410,#179411,#179412,#179413,#179414,#179415,
#179416,#179417,#179418),(#179419,#179420,#179421,#179422,#179423,#179424,
#179425,#179426,#179427,#179428,#179429,#179430,#179431,#179432,#179433,
#179434,#179435,#179436,#179437,#179438,#179439,#179440,#179441,#179442,
#179443,#179444,#179445,#179446,#179447,#179448,#179449,#179450,#179451,
#179452,#179453,#179454,#179455,#179456,#179457,#179458,#179459,#179460,
#179461,#179462,#179463,#179464,#179465,#179466,#179467,#179468,#179469,
#179470,#179471,#179472,#179473,#179474,#179475,#179476,#179477,#179478,
#179479,#179480,#179481,#179482,#179483,#179484,#179485,#179486,#179487,
#179488,#179489,#179490,#179491,#179492,#179493,#179494,#179495,#179496,
#179497,#179498,#179499,#179500,#179501,#179502,#179503,#179504,#179505,
#179506,#179507,#179508,#179509,#179510,#179511,#179512,#179513,#179514,
#179515,#179516,#179517,#179518,#179519,#179520,#179521,#179522,#179523,
#179524,#179525,#179526,#179527,#179528,#179529,#179530,#179531,#179532,
#179533,#179534,#179535,#179536,#179537,#179538,#179539,#179540,#179541,
#179542,#179543,#179544,#179545,#179546,#179547,#179548,#179549,#179550,
#179551,#179552,#179553,#179554,#179555,#179556,#179557,#179558,#179559,
#179560,#179561,#179562,#179563,#179564,#179565,#179566,#179567,#179568,
#179569,#179570,#179571,#179572,#179573,#179574,#179575,#179576,#179577,
#179578,#179579,#179580,#179581,#179582,#179583,#179584,#179585,#179586,
#179587,#179588,#179589,#179590,#179591,#179592,#179593,#179594,#179595,
#179596,#179597,#179598,#179599,#179600,#179601,#179602,#179603,#179604,
#179605,#179606,#179607,#179608,#179609,#179610,#179611,#179612,#179613,
#179614,#179615,#179616,#179617,#179618,#179619,#179620,#179621,#179622,
#179623,#179624,#179625,#179626,#179627,#179628,#179629,#179630,#179631,
#179632,#179633,#179634,#179635,#179636,#179637,#179638,#179639,#179640,
#179641,#179642,#179643,#179644,#179645,#179646,#179647,#179648,#179649,
#179650,#179651,#179652,#179653,#179654,#179655,#179656,#179657,#179658,
#179659,#179660,#179661)),.UNSPECIFIED.,.F.,.F.,.F.)
B_SPLINE_SURFACE_WITH_KNOTS((2,2),(3,2,2,2,2,2,2,2,2,2,2,2,2,2,2,2,2,2,
2,2,2,2,2,2,2,2,2,2,2,2,2,2,2,2,2,2,2,2,2,2,2,2,2,2,2,2,2,2,2,2,2,2,2,2,
2,2,2,2,2,2,2,2,2,2,2,2,2,2,2,2,2,2,2,2,2,2,2,2,2,2,2,2,2,2,2,2,2,2,2,2,
2,2,2,2,2,2,2,2,2,2,2,2,2,2,2,2,2,2,2,2,2,2,2,2,2,2,2,2,2,2,2,3),(0.,1.),
(0.,0.0078125,0.015625,0.0234375,0.03125,0.0390625,0.046875,0.0546875,0.0625,
0.0703125,0.078125,0.0859375,0.09375,0.1015625,0.109375,0.1171875,0.125,
0.1328125,0.140625,0.1484375,0.15625,0.1640625,0.171875,0.1796875,0.1875,
0.1953125,0.203125,0.2109375,0.21875,0.2265625,0.234375,0.2421875,0.25,
0.2578125,0.265625,0.2734375,0.28125,0.2890625,0.296875,0.3046875,0.3125,
0.3203125,0.328125,0.3359375,0.34375,0.3515625,0.359375,0.3671875,0.375,
0.3828125,0.390625,0.3984375,0.40625,0.4140625,0.421875,0.4296875,0.4375,
0.4453125,0.453125,0.4609375,0.46875,0.4765625,0.484375,0.4921875,0.5,0.5078125,
0.515625,0.5234375,0.53125,0.5390625,0.546875,0.5546875,0.5625,0.5703125,
0.578125,0.5859375,0.59375,0.6015625,0.609375,0.6171875,0.625,0.6328125,
0.640625,0.6484375,0.65625,0.6640625,0.671875,0.6796875,0.6875,0.6953125,
0.703125,0.7109375,0.71875,0.7265625,0.734375,0.7421875,0.75,0.7578125,
0.765625,0.7734375,0.78125,0.7890625,0.796875,0.8046875,0.8125,0.8203125,
0.828125,0.8359375,0.84375,0.8515625,0.859375,0.8671875,0.875,0.8828125,
0.890625,0.8984375,0.90625,0.9140625,0.921875,0.9296875,0.9375,0.944992787595834),
 .UNSPECIFIED.)
GEOMETRIC_REPRESENTATION_ITEM()
RATIONAL_B_SPLINE_SURFACE(((1.,0.923879532511287,1.,0.923879532511287,1.,
0.923879532511287,1.,0.923879532511287,1.,0.923879532511287,1.,0.923879532511287,
1.,0.923879532511287,1.,0.923879532511287,1.,0.923879532511287,1.,0.923879532511287,
1.,0.923879532511287,1.,0.923879532511287,1.,0.923879532511287,1.,0.923879532511287,
1.,0.923879532511287,1.,0.923879532511287,1.,0.923879532511287,1.,0.923879532511287,
1.,0.923879532511287,1.,0.923879532511287,1.,0.923879532511287,1.,0.923879532511287,
1.,0.923879532511287,1.,0.923879532511287,1.,0.923879532511287,1.,0.923879532511287,
1.,0.923879532511287,1.,0.923879532511287,1.,0.923879532511287,1.,0.923879532511287,
1.,0.923879532511287,1.,0.923879532511287,1.,0.923879532511287,1.,0.923879532511287,
1.,0.923879532511287,1.,0.923879532511287,1.,0.923879532511287,1.,0.923879532511287,
1.,0.923879532511287,1.,0.923879532511287,1.,0.923879532511287,1.,0.923879532511287,
1.,0.923879532511287,1.,0.923879532511287,1.,0.923879532511287,1.,0.923879532511287,
1.,0.923879532511287,1.,0.923879532511287,1.,0.923879532511287,1.,0.923879532511287,
1.,0.923879532511287,1.,0.923879532511287,1.,0.923879532511287,1.,0.923879532511287,
1.,0.923879532511287,1.,0.923879532511287,1.,0.923879532511287,1.,0.923879532511287,
1.,0.923879532511287,1.,0.923879532511287,1.,0.923879532511287,1.,0.923879532511287,
1.,0.923879532511287,1.,0.923879532511287,1.,0.923879532511287,1.,0.923879532511287,
1.,0.923879532511287,1.,0.923879532511287,1.,0.923879532511287,1.,0.923879532511287,
1.,0.923879532511287,1.,0.923879532511287,1.,0.923879532511287,1.,0.923879532511287,
1.,0.923879532511287,1.,0.923879532511287,1.,0.923879532511287,1.,0.923879532511287,
1.,0.923879532511287,1.,0.923879532511287,1.,0.923879532511287,1.,0.923879532511287,
1.,0.923879532511287,1.,0.923879532511287,1.,0.923879532511287,1.,0.923879532511287,
1.,0.923879532511287,1.,0.923879532511287,1.,0.923879532511287,1.,0.923879532511287,
1.,0.923879532511287,1.,0.923879532511287,1.,0.923879532511287,1.,0.923879532511287,
1.,0.923879532511287,1.,0.923879532511287,1.,0.923879532511287,1.,0.923879532511287,
1.,0.923879532511287,1.,0.923879532511287,1.,0.923879532511287,1.,0.923879532511287,
1.,0.923879532511287,1.,0.923879532511287,1.,0.923879532511287,1.,0.923879532511287,
1.,0.923879532511287,1.,0.923879532511287,1.,0.923879532511287,1.,0.923879532511287,
1.,0.923879532511287,1.,0.923879532511287,1.,0.923879532511287,1.,0.923879532511287,
1.,0.923879532511287,1.,0.923879532511287,1.,0.923879532511287,1.,0.923879532511287,
1.,0.923879532511287,1.,0.923879532511287,1.,0.926994624692665,0.994024774641533),
(1.,0.923879532511287,1.,0.923879532511287,1.,0.923879532511287,1.,0.923879532511287,
1.,0.923879532511287,1.,0.923879532511287,1.,0.923879532511287,1.,0.923879532511287,
1.,0.923879532511287,1.,0.923879532511287,1.,0.923879532511287,1.,0.923879532511287,
1.,0.923879532511287,1.,0.923879532511287,1.,0.923879532511287,1.,0.923879532511287,
1.,0.923879532511287,1.,0.923879532511287,1.,0.923879532511287,1.,0.923879532511287,
1.,0.923879532511287,1.,0.923879532511287,1.,0.923879532511287,1.,0.923879532511287,
1.,0.923879532511287,1.,0.923879532511287,1.,0.923879532511287,1.,0.923879532511287,
1.,0.923879532511287,1.,0.923879532511287,1.,0.923879532511287,1.,0.923879532511287,
1.,0.923879532511287,1.,0.923879532511287,1.,0.923879532511287,1.,0.923879532511287,
1.,0.923879532511287,1.,0.923879532511287,1.,0.923879532511287,1.,0.923879532511287,
1.,0.923879532511287,1.,0.923879532511287,1.,0.923879532511287,1.,0.923879532511287,
1.,0.923879532511287,1.,0.923879532511287,1.,0.923879532511287,1.,0.923879532511287,
1.,0.923879532511287,1.,0.923879532511287,1.,0.923879532511287,1.,0.923879532511287,
1.,0.923879532511287,1.,0.923879532511287,1.,0.923879532511287,1.,0.923879532511287,
1.,0.923879532511287,1.,0.923879532511287,1.,0.923879532511287,1.,0.923879532511287,
1.,0.923879532511287,1.,0.923879532511287,1.,0.923879532511287,1.,0.923879532511287,
1.,0.923879532511287,1.,0.923879532511287,1.,0.923879532511287,1.,0.923879532511287,
1.,0.923879532511287,1.,0.923879532511287,1.,0.923879532511287,1.,0.923879532511287,
1.,0.923879532511287,1.,0.923879532511287,1.,0.923879532511287,1.,0.923879532511287,
1.,0.923879532511287,1.,0.923879532511287,1.,0.923879532511287,1.,0.923879532511287,
1.,0.923879532511287,1.,0.923879532511287,1.,0.923879532511287,1.,0.923879532511287,
1.,0.923879532511287,1.,0.923879532511287,1.,0.923879532511287,1.,0.923879532511287,
1.,0.923879532511287,1.,0.923879532511287,1.,0.923879532511287,1.,0.923879532511287,
1.,0.923879532511287,1.,0.923879532511287,1.,0.923879532511287,1.,0.923879532511287,
1.,0.923879532511287,1.,0.923879532511287,1.,0.923879532511287,1.,0.923879532511287,
1.,0.923879532511287,1.,0.923879532511287,1.,0.923879532511287,1.,0.923879532511287,
1.,0.923879532511287,1.,0.923879532511287,1.,0.923879532511287,1.,0.923879532511287,
1.,0.923879532511287,1.,0.923879532511287,1.,0.923879532511287,1.,0.923879532511287,
1.,0.923879532511287,1.,0.923879532511287,1.,0.923879532511287,1.,0.923879532511287,
1.,0.923879532511287,1.,0.923879532511287,1.,0.923879532511287,1.,0.923879532511287,
1.,0.926994624692665,0.994024774641533)))
REPRESENTATION_ITEM('')
SURFACE()
);
#763=(
BOUNDED_SURFACE()
B_SPLINE_SURFACE(1,2,((#179681,#179682,#179683,#179684,#179685,#179686,
#179687,#179688,#179689,#179690,#179691,#179692,#179693,#179694,#179695,
#179696,#179697,#179698,#179699,#179700,#179701,#179702,#179703,#179704,
#179705,#179706,#179707,#179708,#179709,#179710,#179711,#179712,#179713,
#179714,#179715,#179716,#179717,#179718,#179719,#179720,#179721,#179722,
#179723,#179724,#179725,#179726,#179727,#179728,#179729,#179730,#179731,
#179732,#179733,#179734,#179735,#179736,#179737,#179738,#179739,#179740,
#179741,#179742,#179743,#179744,#179745,#179746,#179747,#179748,#179749,
#179750,#179751,#179752,#179753,#179754,#179755,#179756,#179757,#179758,
#179759,#179760,#179761,#179762,#179763,#179764,#179765,#179766,#179767,
#179768,#179769,#179770,#179771,#179772,#179773,#179774,#179775,#179776,
#179777,#179778,#179779,#179780,#179781,#179782,#179783,#179784,#179785,
#179786,#179787,#179788,#179789,#179790,#179791,#179792,#179793,#179794,
#179795,#179796,#179797,#179798,#179799,#179800,#179801,#179802,#179803,
#179804,#179805,#179806,#179807,#179808,#179809,#179810,#179811,#179812,
#179813,#179814,#179815,#179816,#179817,#179818,#179819,#179820,#179821,
#179822,#179823,#179824,#179825,#179826,#179827,#179828,#179829,#179830,
#179831,#179832,#179833,#179834,#179835,#179836,#179837,#179838,#179839,
#179840,#179841,#179842,#179843,#179844,#179845,#179846,#179847,#179848,
#179849,#179850,#179851,#179852,#179853,#179854,#179855,#179856,#179857,
#179858,#179859,#179860,#179861,#179862,#179863,#179864,#179865,#179866,
#179867,#179868,#179869,#179870,#179871,#179872,#179873,#179874,#179875,
#179876,#179877,#179878,#179879,#179880,#179881,#179882,#179883,#179884,
#179885,#179886,#179887,#179888,#179889,#179890,#179891,#179892,#179893,
#179894,#179895,#179896,#179897,#179898,#179899,#179900,#179901,#179902,
#179903,#179904,#179905,#179906,#179907,#179908,#179909,#179910,#179911,
#179912,#179913,#179914,#179915,#179916,#179917,#179918,#179919,#179920,
#179921,#179922,#179923),(#179924,#179925,#179926,#179927,#179928,#179929,
#179930,#179931,#179932,#179933,#179934,#179935,#179936,#179937,#179938,
#179939,#179940,#179941,#179942,#179943,#179944,#179945,#179946,#179947,
#179948,#179949,#179950,#179951,#179952,#179953,#179954,#179955,#179956,
#179957,#179958,#179959,#179960,#179961,#179962,#179963,#179964,#179965,
#179966,#179967,#179968,#179969,#179970,#179971,#179972,#179973,#179974,
#179975,#179976,#179977,#179978,#179979,#179980,#179981,#179982,#179983,
#179984,#179985,#179986,#179987,#179988,#179989,#179990,#179991,#179992,
#179993,#179994,#179995,#179996,#179997,#179998,#179999,#180000,#180001,
#180002,#180003,#180004,#180005,#180006,#180007,#180008,#180009,#180010,
#180011,#180012,#180013,#180014,#180015,#180016,#180017,#180018,#180019,
#180020,#180021,#180022,#180023,#180024,#180025,#180026,#180027,#180028,
#180029,#180030,#180031,#180032,#180033,#180034,#180035,#180036,#180037,
#180038,#180039,#180040,#180041,#180042,#180043,#180044,#180045,#180046,
#180047,#180048,#180049,#180050,#180051,#180052,#180053,#180054,#180055,
#180056,#180057,#180058,#180059,#180060,#180061,#180062,#180063,#180064,
#180065,#180066,#180067,#180068,#180069,#180070,#180071,#180072,#180073,
#180074,#180075,#180076,#180077,#180078,#180079,#180080,#180081,#180082,
#180083,#180084,#180085,#180086,#180087,#180088,#180089,#180090,#180091,
#180092,#180093,#180094,#180095,#180096,#180097,#180098,#180099,#180100,
#180101,#180102,#180103,#180104,#180105,#180106,#180107,#180108,#180109,
#180110,#180111,#180112,#180113,#180114,#180115,#180116,#180117,#180118,
#180119,#180120,#180121,#180122,#180123,#180124,#180125,#180126,#180127,
#180128,#180129,#180130,#180131,#180132,#180133,#180134,#180135,#180136,
#180137,#180138,#180139,#180140,#180141,#180142,#180143,#180144,#180145,
#180146,#180147,#180148,#180149,#180150,#180151,#180152,#180153,#180154,
#180155,#180156,#180157,#180158,#180159,#180160,#180161,#180162,#180163,
#180164,#180165,#180166)),.UNSPECIFIED.,.F.,.F.,.F.)
B_SPLINE_SURFACE_WITH_KNOTS((2,2),(3,2,2,2,2,2,2,2,2,2,2,2,2,2,2,2,2,2,
2,2,2,2,2,2,2,2,2,2,2,2,2,2,2,2,2,2,2,2,2,2,2,2,2,2,2,2,2,2,2,2,2,2,2,2,
2,2,2,2,2,2,2,2,2,2,2,2,2,2,2,2,2,2,2,2,2,2,2,2,2,2,2,2,2,2,2,2,2,2,2,2,
2,2,2,2,2,2,2,2,2,2,2,2,2,2,2,2,2,2,2,2,2,2,2,2,2,2,2,2,2,2,2,3),(0.,1.),
(0.,0.0078125,0.015625,0.0234375,0.03125,0.0390625,0.046875,0.0546875,0.0625,
0.0703125,0.078125,0.0859375,0.09375,0.1015625,0.109375,0.1171875,0.125,
0.1328125,0.140625,0.1484375,0.15625,0.1640625,0.171875,0.1796875,0.1875,
0.1953125,0.203125,0.2109375,0.21875,0.2265625,0.234375,0.2421875,0.25,
0.2578125,0.265625,0.2734375,0.28125,0.2890625,0.296875,0.3046875,0.3125,
0.3203125,0.328125,0.3359375,0.34375,0.3515625,0.359375,0.3671875,0.375,
0.3828125,0.390625,0.3984375,0.40625,0.4140625,0.421875,0.4296875,0.4375,
0.4453125,0.453125,0.4609375,0.46875,0.4765625,0.484375,0.4921875,0.5,0.5078125,
0.515625,0.5234375,0.53125,0.5390625,0.546875,0.5546875,0.5625,0.5703125,
0.578125,0.5859375,0.59375,0.6015625,0.609375,0.6171875,0.625,0.6328125,
0.640625,0.6484375,0.65625,0.6640625,0.671875,0.6796875,0.6875,0.6953125,
0.703125,0.7109375,0.71875,0.7265625,0.734375,0.7421875,0.75,0.7578125,
0.765625,0.7734375,0.78125,0.7890625,0.796875,0.8046875,0.8125,0.8203125,
0.828125,0.8359375,0.84375,0.8515625,0.859375,0.8671875,0.875,0.8828125,
0.890625,0.8984375,0.90625,0.9140625,0.921875,0.9296875,0.9375,0.944992787595834),
 .UNSPECIFIED.)
GEOMETRIC_REPRESENTATION_ITEM()
RATIONAL_B_SPLINE_SURFACE(((1.,0.923879532511287,1.,0.923879532511287,1.,
0.923879532511287,1.,0.923879532511287,1.,0.923879532511287,1.,0.923879532511287,
1.,0.923879532511287,1.,0.923879532511287,1.,0.923879532511287,1.,0.923879532511287,
1.,0.923879532511287,1.,0.923879532511287,1.,0.923879532511287,1.,0.923879532511287,
1.,0.923879532511287,1.,0.923879532511287,1.,0.923879532511287,1.,0.923879532511287,
1.,0.923879532511287,1.,0.923879532511287,1.,0.923879532511287,1.,0.923879532511287,
1.,0.923879532511287,1.,0.923879532511287,1.,0.923879532511287,1.,0.923879532511287,
1.,0.923879532511287,1.,0.923879532511287,1.,0.923879532511287,1.,0.923879532511287,
1.,0.923879532511287,1.,0.923879532511287,1.,0.923879532511287,1.,0.923879532511287,
1.,0.923879532511287,1.,0.923879532511287,1.,0.923879532511287,1.,0.923879532511287,
1.,0.923879532511287,1.,0.923879532511287,1.,0.923879532511287,1.,0.923879532511287,
1.,0.923879532511287,1.,0.923879532511287,1.,0.923879532511287,1.,0.923879532511287,
1.,0.923879532511287,1.,0.923879532511287,1.,0.923879532511287,1.,0.923879532511287,
1.,0.923879532511287,1.,0.923879532511287,1.,0.923879532511287,1.,0.923879532511287,
1.,0.923879532511287,1.,0.923879532511287,1.,0.923879532511287,1.,0.923879532511287,
1.,0.923879532511287,1.,0.923879532511287,1.,0.923879532511287,1.,0.923879532511287,
1.,0.923879532511287,1.,0.923879532511287,1.,0.923879532511287,1.,0.923879532511287,
1.,0.923879532511287,1.,0.923879532511287,1.,0.923879532511287,1.,0.923879532511287,
1.,0.923879532511287,1.,0.923879532511287,1.,0.923879532511287,1.,0.923879532511287,
1.,0.923879532511287,1.,0.923879532511287,1.,0.923879532511287,1.,0.923879532511287,
1.,0.923879532511287,1.,0.923879532511287,1.,0.923879532511287,1.,0.923879532511287,
1.,0.923879532511287,1.,0.923879532511287,1.,0.923879532511287,1.,0.923879532511287,
1.,0.923879532511287,1.,0.923879532511287,1.,0.923879532511287,1.,0.923879532511287,
1.,0.923879532511287,1.,0.923879532511287,1.,0.923879532511287,1.,0.923879532511287,
1.,0.923879532511287,1.,0.923879532511287,1.,0.923879532511287,1.,0.923879532511287,
1.,0.923879532511287,1.,0.923879532511287,1.,0.923879532511287,1.,0.923879532511287,
1.,0.923879532511287,1.,0.923879532511287,1.,0.923879532511287,1.,0.923879532511287,
1.,0.923879532511287,1.,0.923879532511287,1.,0.923879532511287,1.,0.923879532511287,
1.,0.923879532511287,1.,0.923879532511287,1.,0.923879532511287,1.,0.923879532511287,
1.,0.923879532511287,1.,0.923879532511287,1.,0.923879532511287,1.,0.923879532511287,
1.,0.923879532511287,1.,0.923879532511287,1.,0.926994624692665,0.994024774641533),
(1.,0.923879532511287,1.,0.923879532511287,1.,0.923879532511287,1.,0.923879532511287,
1.,0.923879532511287,1.,0.923879532511287,1.,0.923879532511287,1.,0.923879532511287,
1.,0.923879532511287,1.,0.923879532511287,1.,0.923879532511287,1.,0.923879532511287,
1.,0.923879532511287,1.,0.923879532511287,1.,0.923879532511287,1.,0.923879532511287,
1.,0.923879532511287,1.,0.923879532511287,1.,0.923879532511287,1.,0.923879532511287,
1.,0.923879532511287,1.,0.923879532511287,1.,0.923879532511287,1.,0.923879532511287,
1.,0.923879532511287,1.,0.923879532511287,1.,0.923879532511287,1.,0.923879532511287,
1.,0.923879532511287,1.,0.923879532511287,1.,0.923879532511287,1.,0.923879532511287,
1.,0.923879532511287,1.,0.923879532511287,1.,0.923879532511287,1.,0.923879532511287,
1.,0.923879532511287,1.,0.923879532511287,1.,0.923879532511287,1.,0.923879532511287,
1.,0.923879532511287,1.,0.923879532511287,1.,0.923879532511287,1.,0.923879532511287,
1.,0.923879532511287,1.,0.923879532511287,1.,0.923879532511287,1.,0.923879532511287,
1.,0.923879532511287,1.,0.923879532511287,1.,0.923879532511287,1.,0.923879532511287,
1.,0.923879532511287,1.,0.923879532511287,1.,0.923879532511287,1.,0.923879532511287,
1.,0.923879532511287,1.,0.923879532511287,1.,0.923879532511287,1.,0.923879532511287,
1.,0.923879532511287,1.,0.923879532511287,1.,0.923879532511287,1.,0.923879532511287,
1.,0.923879532511287,1.,0.923879532511287,1.,0.923879532511287,1.,0.923879532511287,
1.,0.923879532511287,1.,0.923879532511287,1.,0.923879532511287,1.,0.923879532511287,
1.,0.923879532511287,1.,0.923879532511287,1.,0.923879532511287,1.,0.923879532511287,
1.,0.923879532511287,1.,0.923879532511287,1.,0.923879532511287,1.,0.923879532511287,
1.,0.923879532511287,1.,0.923879532511287,1.,0.923879532511287,1.,0.923879532511287,
1.,0.923879532511287,1.,0.923879532511287,1.,0.923879532511287,1.,0.923879532511287,
1.,0.923879532511287,1.,0.923879532511287,1.,0.923879532511287,1.,0.923879532511287,
1.,0.923879532511287,1.,0.923879532511287,1.,0.923879532511287,1.,0.923879532511287,
1.,0.923879532511287,1.,0.923879532511287,1.,0.923879532511287,1.,0.923879532511287,
1.,0.923879532511287,1.,0.923879532511287,1.,0.923879532511287,1.,0.923879532511287,
1.,0.923879532511287,1.,0.923879532511287,1.,0.923879532511287,1.,0.923879532511287,
1.,0.923879532511287,1.,0.923879532511287,1.,0.923879532511287,1.,0.923879532511287,
1.,0.923879532511287,1.,0.923879532511287,1.,0.923879532511287,1.,0.923879532511287,
1.,0.923879532511287,1.,0.923879532511287,1.,0.923879532511287,1.,0.923879532511287,
1.,0.926994624692665,0.994024774641533)))
REPRESENTATION_ITEM('')
SURFACE()
);
#764=(
BOUNDED_SURFACE()
B_SPLINE_SURFACE(1,2,((#180186,#180187,#180188,#180189,#180190,#180191,
#180192,#180193,#180194,#180195,#180196,#180197,#180198,#180199,#180200,
#180201,#180202,#180203,#180204,#180205,#180206,#180207,#180208,#180209,
#180210,#180211,#180212,#180213,#180214,#180215,#180216,#180217,#180218,
#180219,#180220,#180221,#180222,#180223,#180224,#180225,#180226,#180227,
#180228,#180229,#180230,#180231,#180232,#180233,#180234,#180235,#180236,
#180237,#180238,#180239,#180240,#180241,#180242,#180243,#180244,#180245,
#180246,#180247,#180248,#180249,#180250,#180251,#180252,#180253,#180254,
#180255,#180256,#180257,#180258,#180259,#180260,#180261,#180262,#180263,
#180264,#180265,#180266,#180267,#180268,#180269,#180270,#180271,#180272,
#180273,#180274,#180275,#180276,#180277,#180278,#180279,#180280,#180281,
#180282,#180283,#180284,#180285,#180286,#180287,#180288,#180289,#180290,
#180291,#180292,#180293,#180294,#180295,#180296,#180297,#180298,#180299,
#180300,#180301,#180302,#180303,#180304,#180305,#180306,#180307,#180308,
#180309,#180310,#180311,#180312,#180313,#180314,#180315,#180316,#180317,
#180318,#180319,#180320,#180321,#180322,#180323,#180324,#180325,#180326,
#180327,#180328,#180329,#180330,#180331,#180332,#180333,#180334,#180335,
#180336,#180337,#180338,#180339,#180340,#180341,#180342,#180343,#180344,
#180345,#180346,#180347,#180348,#180349,#180350,#180351,#180352,#180353,
#180354,#180355,#180356,#180357,#180358,#180359,#180360,#180361,#180362,
#180363,#180364,#180365,#180366,#180367,#180368,#180369,#180370,#180371,
#180372,#180373,#180374,#180375,#180376,#180377,#180378,#180379,#180380,
#180381,#180382,#180383,#180384,#180385,#180386,#180387,#180388,#180389,
#180390,#180391,#180392,#180393,#180394,#180395,#180396,#180397,#180398,
#180399,#180400,#180401,#180402,#180403,#180404,#180405,#180406,#180407,
#180408,#180409,#180410,#180411,#180412,#180413,#180414,#180415,#180416,
#180417,#180418,#180419,#180420,#180421,#180422,#180423,#180424,#180425,
#180426,#180427,#180428),(#180429,#180430,#180431,#180432,#180433,#180434,
#180435,#180436,#180437,#180438,#180439,#180440,#180441,#180442,#180443,
#180444,#180445,#180446,#180447,#180448,#180449,#180450,#180451,#180452,
#180453,#180454,#180455,#180456,#180457,#180458,#180459,#180460,#180461,
#180462,#180463,#180464,#180465,#180466,#180467,#180468,#180469,#180470,
#180471,#180472,#180473,#180474,#180475,#180476,#180477,#180478,#180479,
#180480,#180481,#180482,#180483,#180484,#180485,#180486,#180487,#180488,
#180489,#180490,#180491,#180492,#180493,#180494,#180495,#180496,#180497,
#180498,#180499,#180500,#180501,#180502,#180503,#180504,#180505,#180506,
#180507,#180508,#180509,#180510,#180511,#180512,#180513,#180514,#180515,
#180516,#180517,#180518,#180519,#180520,#180521,#180522,#180523,#180524,
#180525,#180526,#180527,#180528,#180529,#180530,#180531,#180532,#180533,
#180534,#180535,#180536,#180537,#180538,#180539,#180540,#180541,#180542,
#180543,#180544,#180545,#180546,#180547,#180548,#180549,#180550,#180551,
#180552,#180553,#180554,#180555,#180556,#180557,#180558,#180559,#180560,
#180561,#180562,#180563,#180564,#180565,#180566,#180567,#180568,#180569,
#180570,#180571,#180572,#180573,#180574,#180575,#180576,#180577,#180578,
#180579,#180580,#180581,#180582,#180583,#180584,#180585,#180586,#180587,
#180588,#180589,#180590,#180591,#180592,#180593,#180594,#180595,#180596,
#180597,#180598,#180599,#180600,#180601,#180602,#180603,#180604,#180605,
#180606,#180607,#180608,#180609,#180610,#180611,#180612,#180613,#180614,
#180615,#180616,#180617,#180618,#180619,#180620,#180621,#180622,#180623,
#180624,#180625,#180626,#180627,#180628,#180629,#180630,#180631,#180632,
#180633,#180634,#180635,#180636,#180637,#180638,#180639,#180640,#180641,
#180642,#180643,#180644,#180645,#180646,#180647,#180648,#180649,#180650,
#180651,#180652,#180653,#180654,#180655,#180656,#180657,#180658,#180659,
#180660,#180661,#180662,#180663,#180664,#180665,#180666,#180667,#180668,
#180669,#180670,#180671)),.UNSPECIFIED.,.F.,.F.,.F.)
B_SPLINE_SURFACE_WITH_KNOTS((2,2),(3,2,2,2,2,2,2,2,2,2,2,2,2,2,2,2,2,2,
2,2,2,2,2,2,2,2,2,2,2,2,2,2,2,2,2,2,2,2,2,2,2,2,2,2,2,2,2,2,2,2,2,2,2,2,
2,2,2,2,2,2,2,2,2,2,2,2,2,2,2,2,2,2,2,2,2,2,2,2,2,2,2,2,2,2,2,2,2,2,2,2,
2,2,2,2,2,2,2,2,2,2,2,2,2,2,2,2,2,2,2,2,2,2,2,2,2,2,2,2,2,2,2,3),(0.,1.),
(0.,0.0078125,0.015625,0.0234375,0.03125,0.0390625,0.046875,0.0546875,0.0625,
0.0703125,0.078125,0.0859375,0.09375,0.1015625,0.109375,0.1171875,0.125,
0.1328125,0.140625,0.1484375,0.15625,0.1640625,0.171875,0.1796875,0.1875,
0.1953125,0.203125,0.2109375,0.21875,0.2265625,0.234375,0.2421875,0.25,
0.2578125,0.265625,0.2734375,0.28125,0.2890625,0.296875,0.3046875,0.3125,
0.3203125,0.328125,0.3359375,0.34375,0.3515625,0.359375,0.3671875,0.375,
0.3828125,0.390625,0.3984375,0.40625,0.4140625,0.421875,0.4296875,0.4375,
0.4453125,0.453125,0.4609375,0.46875,0.4765625,0.484375,0.4921875,0.5,0.5078125,
0.515625,0.5234375,0.53125,0.5390625,0.546875,0.5546875,0.5625,0.5703125,
0.578125,0.5859375,0.59375,0.6015625,0.609375,0.6171875,0.625,0.6328125,
0.640625,0.6484375,0.65625,0.6640625,0.671875,0.6796875,0.6875,0.6953125,
0.703125,0.7109375,0.71875,0.7265625,0.734375,0.7421875,0.75,0.7578125,
0.765625,0.7734375,0.78125,0.7890625,0.796875,0.8046875,0.8125,0.8203125,
0.828125,0.8359375,0.84375,0.8515625,0.859375,0.8671875,0.875,0.8828125,
0.890625,0.8984375,0.90625,0.9140625,0.921875,0.9296875,0.9375,0.944992787595834),
 .UNSPECIFIED.)
GEOMETRIC_REPRESENTATION_ITEM()
RATIONAL_B_SPLINE_SURFACE(((1.,0.923879532511287,1.,0.923879532511287,1.,
0.923879532511287,1.,0.923879532511287,1.,0.923879532511287,1.,0.923879532511287,
1.,0.923879532511287,1.,0.923879532511287,1.,0.923879532511287,1.,0.923879532511287,
1.,0.923879532511287,1.,0.923879532511287,1.,0.923879532511287,1.,0.923879532511287,
1.,0.923879532511287,1.,0.923879532511287,1.,0.923879532511287,1.,0.923879532511287,
1.,0.923879532511287,1.,0.923879532511287,1.,0.923879532511287,1.,0.923879532511287,
1.,0.923879532511287,1.,0.923879532511287,1.,0.923879532511287,1.,0.923879532511287,
1.,0.923879532511287,1.,0.923879532511287,1.,0.923879532511287,1.,0.923879532511287,
1.,0.923879532511287,1.,0.923879532511287,1.,0.923879532511287,1.,0.923879532511287,
1.,0.923879532511287,1.,0.923879532511287,1.,0.923879532511287,1.,0.923879532511287,
1.,0.923879532511287,1.,0.923879532511287,1.,0.923879532511287,1.,0.923879532511287,
1.,0.923879532511287,1.,0.923879532511287,1.,0.923879532511287,1.,0.923879532511287,
1.,0.923879532511287,1.,0.923879532511287,1.,0.923879532511287,1.,0.923879532511287,
1.,0.923879532511287,1.,0.923879532511287,1.,0.923879532511287,1.,0.923879532511287,
1.,0.923879532511287,1.,0.923879532511287,1.,0.923879532511287,1.,0.923879532511287,
1.,0.923879532511287,1.,0.923879532511287,1.,0.923879532511287,1.,0.923879532511287,
1.,0.923879532511287,1.,0.923879532511287,1.,0.923879532511287,1.,0.923879532511287,
1.,0.923879532511287,1.,0.923879532511287,1.,0.923879532511287,1.,0.923879532511287,
1.,0.923879532511287,1.,0.923879532511287,1.,0.923879532511287,1.,0.923879532511287,
1.,0.923879532511287,1.,0.923879532511287,1.,0.923879532511287,1.,0.923879532511287,
1.,0.923879532511287,1.,0.923879532511287,1.,0.923879532511287,1.,0.923879532511287,
1.,0.923879532511287,1.,0.923879532511287,1.,0.923879532511287,1.,0.923879532511287,
1.,0.923879532511287,1.,0.923879532511287,1.,0.923879532511287,1.,0.923879532511287,
1.,0.923879532511287,1.,0.923879532511287,1.,0.923879532511287,1.,0.923879532511287,
1.,0.923879532511287,1.,0.923879532511287,1.,0.923879532511287,1.,0.923879532511287,
1.,0.923879532511287,1.,0.923879532511287,1.,0.923879532511287,1.,0.923879532511287,
1.,0.923879532511287,1.,0.923879532511287,1.,0.923879532511287,1.,0.923879532511287,
1.,0.923879532511287,1.,0.923879532511287,1.,0.923879532511287,1.,0.923879532511287,
1.,0.923879532511287,1.,0.923879532511287,1.,0.923879532511287,1.,0.923879532511287,
1.,0.923879532511287,1.,0.923879532511287,1.,0.923879532511287,1.,0.923879532511287,
1.,0.923879532511287,1.,0.923879532511287,1.,0.926994624692665,0.994024774641533),
(1.,0.923879532511287,1.,0.923879532511287,1.,0.923879532511287,1.,0.923879532511287,
1.,0.923879532511287,1.,0.923879532511287,1.,0.923879532511287,1.,0.923879532511287,
1.,0.923879532511287,1.,0.923879532511287,1.,0.923879532511287,1.,0.923879532511287,
1.,0.923879532511287,1.,0.923879532511287,1.,0.923879532511287,1.,0.923879532511287,
1.,0.923879532511287,1.,0.923879532511287,1.,0.923879532511287,1.,0.923879532511287,
1.,0.923879532511287,1.,0.923879532511287,1.,0.923879532511287,1.,0.923879532511287,
1.,0.923879532511287,1.,0.923879532511287,1.,0.923879532511287,1.,0.923879532511287,
1.,0.923879532511287,1.,0.923879532511287,1.,0.923879532511287,1.,0.923879532511287,
1.,0.923879532511287,1.,0.923879532511287,1.,0.923879532511287,1.,0.923879532511287,
1.,0.923879532511287,1.,0.923879532511287,1.,0.923879532511287,1.,0.923879532511287,
1.,0.923879532511287,1.,0.923879532511287,1.,0.923879532511287,1.,0.923879532511287,
1.,0.923879532511287,1.,0.923879532511287,1.,0.923879532511287,1.,0.923879532511287,
1.,0.923879532511287,1.,0.923879532511287,1.,0.923879532511287,1.,0.923879532511287,
1.,0.923879532511287,1.,0.923879532511287,1.,0.923879532511287,1.,0.923879532511287,
1.,0.923879532511287,1.,0.923879532511287,1.,0.923879532511287,1.,0.923879532511287,
1.,0.923879532511287,1.,0.923879532511287,1.,0.923879532511287,1.,0.923879532511287,
1.,0.923879532511287,1.,0.923879532511287,1.,0.923879532511287,1.,0.923879532511287,
1.,0.923879532511287,1.,0.923879532511287,1.,0.923879532511287,1.,0.923879532511287,
1.,0.923879532511287,1.,0.923879532511287,1.,0.923879532511287,1.,0.923879532511287,
1.,0.923879532511287,1.,0.923879532511287,1.,0.923879532511287,1.,0.923879532511287,
1.,0.923879532511287,1.,0.923879532511287,1.,0.923879532511287,1.,0.923879532511287,
1.,0.923879532511287,1.,0.923879532511287,1.,0.923879532511287,1.,0.923879532511287,
1.,0.923879532511287,1.,0.923879532511287,1.,0.923879532511287,1.,0.923879532511287,
1.,0.923879532511287,1.,0.923879532511287,1.,0.923879532511287,1.,0.923879532511287,
1.,0.923879532511287,1.,0.923879532511287,1.,0.923879532511287,1.,0.923879532511287,
1.,0.923879532511287,1.,0.923879532511287,1.,0.923879532511287,1.,0.923879532511287,
1.,0.923879532511287,1.,0.923879532511287,1.,0.923879532511287,1.,0.923879532511287,
1.,0.923879532511287,1.,0.923879532511287,1.,0.923879532511287,1.,0.923879532511287,
1.,0.923879532511287,1.,0.923879532511287,1.,0.923879532511287,1.,0.923879532511287,
1.,0.923879532511287,1.,0.923879532511287,1.,0.923879532511287,1.,0.923879532511287,
1.,0.926994624692665,0.994024774641533)))
REPRESENTATION_ITEM('')
SURFACE()
);
#765=(
BOUNDED_SURFACE()
B_SPLINE_SURFACE(1,2,((#180691,#180692,#180693,#180694,#180695,#180696,
#180697,#180698,#180699,#180700,#180701,#180702,#180703,#180704,#180705,
#180706,#180707,#180708,#180709,#180710,#180711,#180712,#180713,#180714,
#180715,#180716,#180717,#180718,#180719,#180720,#180721,#180722,#180723,
#180724,#180725,#180726,#180727,#180728,#180729,#180730,#180731,#180732,
#180733,#180734,#180735,#180736,#180737,#180738,#180739,#180740,#180741,
#180742,#180743,#180744,#180745,#180746,#180747,#180748,#180749,#180750,
#180751,#180752,#180753,#180754,#180755,#180756,#180757,#180758,#180759,
#180760,#180761,#180762,#180763,#180764,#180765,#180766,#180767,#180768,
#180769,#180770,#180771,#180772,#180773,#180774,#180775,#180776,#180777,
#180778,#180779,#180780,#180781,#180782,#180783,#180784,#180785,#180786,
#180787,#180788,#180789,#180790,#180791,#180792,#180793,#180794,#180795,
#180796,#180797,#180798,#180799,#180800,#180801,#180802,#180803,#180804,
#180805,#180806,#180807,#180808,#180809,#180810,#180811,#180812,#180813,
#180814,#180815,#180816,#180817,#180818,#180819,#180820,#180821,#180822,
#180823,#180824,#180825,#180826,#180827,#180828,#180829,#180830,#180831,
#180832,#180833,#180834,#180835,#180836,#180837,#180838,#180839,#180840,
#180841,#180842,#180843,#180844,#180845,#180846,#180847,#180848,#180849,
#180850,#180851,#180852,#180853,#180854,#180855,#180856,#180857,#180858,
#180859,#180860,#180861,#180862,#180863,#180864,#180865,#180866,#180867,
#180868,#180869,#180870,#180871,#180872,#180873,#180874,#180875,#180876,
#180877,#180878,#180879,#180880,#180881,#180882,#180883,#180884,#180885,
#180886,#180887,#180888,#180889,#180890,#180891,#180892,#180893,#180894,
#180895,#180896,#180897,#180898,#180899,#180900,#180901,#180902,#180903,
#180904,#180905,#180906,#180907,#180908,#180909,#180910,#180911,#180912,
#180913,#180914,#180915,#180916,#180917,#180918,#180919,#180920,#180921,
#180922,#180923,#180924,#180925,#180926,#180927,#180928,#180929,#180930,
#180931,#180932,#180933),(#180934,#180935,#180936,#180937,#180938,#180939,
#180940,#180941,#180942,#180943,#180944,#180945,#180946,#180947,#180948,
#180949,#180950,#180951,#180952,#180953,#180954,#180955,#180956,#180957,
#180958,#180959,#180960,#180961,#180962,#180963,#180964,#180965,#180966,
#180967,#180968,#180969,#180970,#180971,#180972,#180973,#180974,#180975,
#180976,#180977,#180978,#180979,#180980,#180981,#180982,#180983,#180984,
#180985,#180986,#180987,#180988,#180989,#180990,#180991,#180992,#180993,
#180994,#180995,#180996,#180997,#180998,#180999,#181000,#181001,#181002,
#181003,#181004,#181005,#181006,#181007,#181008,#181009,#181010,#181011,
#181012,#181013,#181014,#181015,#181016,#181017,#181018,#181019,#181020,
#181021,#181022,#181023,#181024,#181025,#181026,#181027,#181028,#181029,
#181030,#181031,#181032,#181033,#181034,#181035,#181036,#181037,#181038,
#181039,#181040,#181041,#181042,#181043,#181044,#181045,#181046,#181047,
#181048,#181049,#181050,#181051,#181052,#181053,#181054,#181055,#181056,
#181057,#181058,#181059,#181060,#181061,#181062,#181063,#181064,#181065,
#181066,#181067,#181068,#181069,#181070,#181071,#181072,#181073,#181074,
#181075,#181076,#181077,#181078,#181079,#181080,#181081,#181082,#181083,
#181084,#181085,#181086,#181087,#181088,#181089,#181090,#181091,#181092,
#181093,#181094,#181095,#181096,#181097,#181098,#181099,#181100,#181101,
#181102,#181103,#181104,#181105,#181106,#181107,#181108,#181109,#181110,
#181111,#181112,#181113,#181114,#181115,#181116,#181117,#181118,#181119,
#181120,#181121,#181122,#181123,#181124,#181125,#181126,#181127,#181128,
#181129,#181130,#181131,#181132,#181133,#181134,#181135,#181136,#181137,
#181138,#181139,#181140,#181141,#181142,#181143,#181144,#181145,#181146,
#181147,#181148,#181149,#181150,#181151,#181152,#181153,#181154,#181155,
#181156,#181157,#181158,#181159,#181160,#181161,#181162,#181163,#181164,
#181165,#181166,#181167,#181168,#181169,#181170,#181171,#181172,#181173,
#181174,#181175,#181176)),.UNSPECIFIED.,.F.,.F.,.F.)
B_SPLINE_SURFACE_WITH_KNOTS((2,2),(3,2,2,2,2,2,2,2,2,2,2,2,2,2,2,2,2,2,
2,2,2,2,2,2,2,2,2,2,2,2,2,2,2,2,2,2,2,2,2,2,2,2,2,2,2,2,2,2,2,2,2,2,2,2,
2,2,2,2,2,2,2,2,2,2,2,2,2,2,2,2,2,2,2,2,2,2,2,2,2,2,2,2,2,2,2,2,2,2,2,2,
2,2,2,2,2,2,2,2,2,2,2,2,2,2,2,2,2,2,2,2,2,2,2,2,2,2,2,2,2,2,2,3),(0.,1.),
(0.,0.0078125,0.015625,0.0234375,0.03125,0.0390625,0.046875,0.0546875,0.0625,
0.0703125,0.078125,0.0859375,0.09375,0.1015625,0.109375,0.1171875,0.125,
0.1328125,0.140625,0.1484375,0.15625,0.1640625,0.171875,0.1796875,0.1875,
0.1953125,0.203125,0.2109375,0.21875,0.2265625,0.234375,0.2421875,0.25,
0.2578125,0.265625,0.2734375,0.28125,0.2890625,0.296875,0.3046875,0.3125,
0.3203125,0.328125,0.3359375,0.34375,0.3515625,0.359375,0.3671875,0.375,
0.3828125,0.390625,0.3984375,0.40625,0.4140625,0.421875,0.4296875,0.4375,
0.4453125,0.453125,0.4609375,0.46875,0.4765625,0.484375,0.4921875,0.5,0.5078125,
0.515625,0.5234375,0.53125,0.5390625,0.546875,0.5546875,0.5625,0.5703125,
0.578125,0.5859375,0.59375,0.6015625,0.609375,0.6171875,0.625,0.6328125,
0.640625,0.6484375,0.65625,0.6640625,0.671875,0.6796875,0.6875,0.6953125,
0.703125,0.7109375,0.71875,0.7265625,0.734375,0.7421875,0.75,0.7578125,
0.765625,0.7734375,0.78125,0.7890625,0.796875,0.8046875,0.8125,0.8203125,
0.828125,0.8359375,0.84375,0.8515625,0.859375,0.8671875,0.875,0.8828125,
0.890625,0.8984375,0.90625,0.9140625,0.921875,0.9296875,0.9375,0.944992787595834),
 .UNSPECIFIED.)
GEOMETRIC_REPRESENTATION_ITEM()
RATIONAL_B_SPLINE_SURFACE(((1.,0.923879532511287,1.,0.923879532511287,1.,
0.923879532511287,1.,0.923879532511287,1.,0.923879532511287,1.,0.923879532511287,
1.,0.923879532511287,1.,0.923879532511287,1.,0.923879532511287,1.,0.923879532511287,
1.,0.923879532511287,1.,0.923879532511287,1.,0.923879532511287,1.,0.923879532511287,
1.,0.923879532511287,1.,0.923879532511287,1.,0.923879532511287,1.,0.923879532511287,
1.,0.923879532511287,1.,0.923879532511287,1.,0.923879532511287,1.,0.923879532511287,
1.,0.923879532511287,1.,0.923879532511287,1.,0.923879532511287,1.,0.923879532511287,
1.,0.923879532511287,1.,0.923879532511287,1.,0.923879532511287,1.,0.923879532511287,
1.,0.923879532511287,1.,0.923879532511287,1.,0.923879532511287,1.,0.923879532511287,
1.,0.923879532511287,1.,0.923879532511287,1.,0.923879532511287,1.,0.923879532511287,
1.,0.923879532511287,1.,0.923879532511287,1.,0.923879532511287,1.,0.923879532511287,
1.,0.923879532511287,1.,0.923879532511287,1.,0.923879532511287,1.,0.923879532511287,
1.,0.923879532511287,1.,0.923879532511287,1.,0.923879532511287,1.,0.923879532511287,
1.,0.923879532511287,1.,0.923879532511287,1.,0.923879532511287,1.,0.923879532511287,
1.,0.923879532511287,1.,0.923879532511287,1.,0.923879532511287,1.,0.923879532511287,
1.,0.923879532511287,1.,0.923879532511287,1.,0.923879532511287,1.,0.923879532511287,
1.,0.923879532511287,1.,0.923879532511287,1.,0.923879532511287,1.,0.923879532511287,
1.,0.923879532511287,1.,0.923879532511287,1.,0.923879532511287,1.,0.923879532511287,
1.,0.923879532511287,1.,0.923879532511287,1.,0.923879532511287,1.,0.923879532511287,
1.,0.923879532511287,1.,0.923879532511287,1.,0.923879532511287,1.,0.923879532511287,
1.,0.923879532511287,1.,0.923879532511287,1.,0.923879532511287,1.,0.923879532511287,
1.,0.923879532511287,1.,0.923879532511287,1.,0.923879532511287,1.,0.923879532511287,
1.,0.923879532511287,1.,0.923879532511287,1.,0.923879532511287,1.,0.923879532511287,
1.,0.923879532511287,1.,0.923879532511287,1.,0.923879532511287,1.,0.923879532511287,
1.,0.923879532511287,1.,0.923879532511287,1.,0.923879532511287,1.,0.923879532511287,
1.,0.923879532511287,1.,0.923879532511287,1.,0.923879532511287,1.,0.923879532511287,
1.,0.923879532511287,1.,0.923879532511287,1.,0.923879532511287,1.,0.923879532511287,
1.,0.923879532511287,1.,0.923879532511287,1.,0.923879532511287,1.,0.923879532511287,
1.,0.923879532511287,1.,0.923879532511287,1.,0.923879532511287,1.,0.923879532511287,
1.,0.923879532511287,1.,0.923879532511287,1.,0.923879532511287,1.,0.923879532511287,
1.,0.923879532511287,1.,0.923879532511287,1.,0.926994624692665,0.994024774641533),
(1.,0.923879532511287,1.,0.923879532511287,1.,0.923879532511287,1.,0.923879532511287,
1.,0.923879532511287,1.,0.923879532511287,1.,0.923879532511287,1.,0.923879532511287,
1.,0.923879532511287,1.,0.923879532511287,1.,0.923879532511287,1.,0.923879532511287,
1.,0.923879532511287,1.,0.923879532511287,1.,0.923879532511287,1.,0.923879532511287,
1.,0.923879532511287,1.,0.923879532511287,1.,0.923879532511287,1.,0.923879532511287,
1.,0.923879532511287,1.,0.923879532511287,1.,0.923879532511287,1.,0.923879532511287,
1.,0.923879532511287,1.,0.923879532511287,1.,0.923879532511287,1.,0.923879532511287,
1.,0.923879532511287,1.,0.923879532511287,1.,0.923879532511287,1.,0.923879532511287,
1.,0.923879532511287,1.,0.923879532511287,1.,0.923879532511287,1.,0.923879532511287,
1.,0.923879532511287,1.,0.923879532511287,1.,0.923879532511287,1.,0.923879532511287,
1.,0.923879532511287,1.,0.923879532511287,1.,0.923879532511287,1.,0.923879532511287,
1.,0.923879532511287,1.,0.923879532511287,1.,0.923879532511287,1.,0.923879532511287,
1.,0.923879532511287,1.,0.923879532511287,1.,0.923879532511287,1.,0.923879532511287,
1.,0.923879532511287,1.,0.923879532511287,1.,0.923879532511287,1.,0.923879532511287,
1.,0.923879532511287,1.,0.923879532511287,1.,0.923879532511287,1.,0.923879532511287,
1.,0.923879532511287,1.,0.923879532511287,1.,0.923879532511287,1.,0.923879532511287,
1.,0.923879532511287,1.,0.923879532511287,1.,0.923879532511287,1.,0.923879532511287,
1.,0.923879532511287,1.,0.923879532511287,1.,0.923879532511287,1.,0.923879532511287,
1.,0.923879532511287,1.,0.923879532511287,1.,0.923879532511287,1.,0.923879532511287,
1.,0.923879532511287,1.,0.923879532511287,1.,0.923879532511287,1.,0.923879532511287,
1.,0.923879532511287,1.,0.923879532511287,1.,0.923879532511287,1.,0.923879532511287,
1.,0.923879532511287,1.,0.923879532511287,1.,0.923879532511287,1.,0.923879532511287,
1.,0.923879532511287,1.,0.923879532511287,1.,0.923879532511287,1.,0.923879532511287,
1.,0.923879532511287,1.,0.923879532511287,1.,0.923879532511287,1.,0.923879532511287,
1.,0.923879532511287,1.,0.923879532511287,1.,0.923879532511287,1.,0.923879532511287,
1.,0.923879532511287,1.,0.923879532511287,1.,0.923879532511287,1.,0.923879532511287,
1.,0.923879532511287,1.,0.923879532511287,1.,0.923879532511287,1.,0.923879532511287,
1.,0.923879532511287,1.,0.923879532511287,1.,0.923879532511287,1.,0.923879532511287,
1.,0.923879532511287,1.,0.923879532511287,1.,0.923879532511287,1.,0.923879532511287,
1.,0.923879532511287,1.,0.923879532511287,1.,0.923879532511287,1.,0.923879532511287,
1.,0.926994624692665,0.994024774641533)))
REPRESENTATION_ITEM('')
SURFACE()
);
#766=(
BOUNDED_SURFACE()
B_SPLINE_SURFACE(1,2,((#181196,#181197,#181198,#181199,#181200,#181201,
#181202,#181203,#181204,#181205,#181206,#181207,#181208,#181209,#181210,
#181211,#181212,#181213,#181214,#181215,#181216,#181217,#181218,#181219,
#181220,#181221,#181222,#181223,#181224,#181225,#181226,#181227,#181228,
#181229,#181230,#181231,#181232,#181233,#181234,#181235,#181236,#181237,
#181238,#181239,#181240,#181241,#181242,#181243,#181244,#181245,#181246,
#181247,#181248,#181249,#181250,#181251,#181252,#181253,#181254,#181255,
#181256,#181257,#181258,#181259,#181260,#181261,#181262,#181263,#181264,
#181265,#181266,#181267,#181268,#181269,#181270,#181271,#181272,#181273,
#181274,#181275,#181276,#181277,#181278,#181279,#181280,#181281,#181282,
#181283,#181284,#181285,#181286,#181287,#181288,#181289,#181290,#181291,
#181292,#181293,#181294,#181295,#181296,#181297,#181298,#181299,#181300,
#181301,#181302,#181303,#181304,#181305,#181306,#181307,#181308,#181309,
#181310,#181311,#181312,#181313,#181314,#181315,#181316,#181317,#181318,
#181319,#181320,#181321,#181322,#181323,#181324,#181325,#181326,#181327,
#181328,#181329,#181330,#181331,#181332,#181333,#181334,#181335,#181336,
#181337,#181338,#181339,#181340,#181341,#181342,#181343,#181344,#181345,
#181346,#181347,#181348,#181349,#181350,#181351,#181352,#181353,#181354,
#181355,#181356,#181357,#181358,#181359,#181360,#181361,#181362,#181363,
#181364,#181365,#181366,#181367,#181368,#181369,#181370,#181371,#181372,
#181373,#181374,#181375,#181376,#181377,#181378,#181379,#181380,#181381,
#181382,#181383,#181384,#181385,#181386,#181387,#181388,#181389,#181390,
#181391,#181392,#181393,#181394,#181395,#181396,#181397,#181398,#181399,
#181400,#181401,#181402,#181403,#181404,#181405,#181406,#181407,#181408,
#181409,#181410,#181411,#181412,#181413,#181414,#181415,#181416,#181417,
#181418,#181419,#181420,#181421,#181422,#181423,#181424,#181425,#181426,
#181427,#181428,#181429,#181430,#181431,#181432,#181433,#181434,#181435,
#181436,#181437,#181438),(#181439,#181440,#181441,#181442,#181443,#181444,
#181445,#181446,#181447,#181448,#181449,#181450,#181451,#181452,#181453,
#181454,#181455,#181456,#181457,#181458,#181459,#181460,#181461,#181462,
#181463,#181464,#181465,#181466,#181467,#181468,#181469,#181470,#181471,
#181472,#181473,#181474,#181475,#181476,#181477,#181478,#181479,#181480,
#181481,#181482,#181483,#181484,#181485,#181486,#181487,#181488,#181489,
#181490,#181491,#181492,#181493,#181494,#181495,#181496,#181497,#181498,
#181499,#181500,#181501,#181502,#181503,#181504,#181505,#181506,#181507,
#181508,#181509,#181510,#181511,#181512,#181513,#181514,#181515,#181516,
#181517,#181518,#181519,#181520,#181521,#181522,#181523,#181524,#181525,
#181526,#181527,#181528,#181529,#181530,#181531,#181532,#181533,#181534,
#181535,#181536,#181537,#181538,#181539,#181540,#181541,#181542,#181543,
#181544,#181545,#181546,#181547,#181548,#181549,#181550,#181551,#181552,
#181553,#181554,#181555,#181556,#181557,#181558,#181559,#181560,#181561,
#181562,#181563,#181564,#181565,#181566,#181567,#181568,#181569,#181570,
#181571,#181572,#181573,#181574,#181575,#181576,#181577,#181578,#181579,
#181580,#181581,#181582,#181583,#181584,#181585,#181586,#181587,#181588,
#181589,#181590,#181591,#181592,#181593,#181594,#181595,#181596,#181597,
#181598,#181599,#181600,#181601,#181602,#181603,#181604,#181605,#181606,
#181607,#181608,#181609,#181610,#181611,#181612,#181613,#181614,#181615,
#181616,#181617,#181618,#181619,#181620,#181621,#181622,#181623,#181624,
#181625,#181626,#181627,#181628,#181629,#181630,#181631,#181632,#181633,
#181634,#181635,#181636,#181637,#181638,#181639,#181640,#181641,#181642,
#181643,#181644,#181645,#181646,#181647,#181648,#181649,#181650,#181651,
#181652,#181653,#181654,#181655,#181656,#181657,#181658,#181659,#181660,
#181661,#181662,#181663,#181664,#181665,#181666,#181667,#181668,#181669,
#181670,#181671,#181672,#181673,#181674,#181675,#181676,#181677,#181678,
#181679,#181680,#181681)),.UNSPECIFIED.,.F.,.F.,.F.)
B_SPLINE_SURFACE_WITH_KNOTS((2,2),(3,2,2,2,2,2,2,2,2,2,2,2,2,2,2,2,2,2,
2,2,2,2,2,2,2,2,2,2,2,2,2,2,2,2,2,2,2,2,2,2,2,2,2,2,2,2,2,2,2,2,2,2,2,2,
2,2,2,2,2,2,2,2,2,2,2,2,2,2,2,2,2,2,2,2,2,2,2,2,2,2,2,2,2,2,2,2,2,2,2,2,
2,2,2,2,2,2,2,2,2,2,2,2,2,2,2,2,2,2,2,2,2,2,2,2,2,2,2,2,2,2,2,3),(0.,1.),
(0.,0.0078125,0.015625,0.0234375,0.03125,0.0390625,0.046875,0.0546875,0.0625,
0.0703125,0.078125,0.0859375,0.09375,0.1015625,0.109375,0.1171875,0.125,
0.1328125,0.140625,0.1484375,0.15625,0.1640625,0.171875,0.1796875,0.1875,
0.1953125,0.203125,0.2109375,0.21875,0.2265625,0.234375,0.2421875,0.25,
0.2578125,0.265625,0.2734375,0.28125,0.2890625,0.296875,0.3046875,0.3125,
0.3203125,0.328125,0.3359375,0.34375,0.3515625,0.359375,0.3671875,0.375,
0.3828125,0.390625,0.3984375,0.40625,0.4140625,0.421875,0.4296875,0.4375,
0.4453125,0.453125,0.4609375,0.46875,0.4765625,0.484375,0.4921875,0.5,0.5078125,
0.515625,0.5234375,0.53125,0.5390625,0.546875,0.5546875,0.5625,0.5703125,
0.578125,0.5859375,0.59375,0.6015625,0.609375,0.6171875,0.625,0.6328125,
0.640625,0.6484375,0.65625,0.6640625,0.671875,0.6796875,0.6875,0.6953125,
0.703125,0.7109375,0.71875,0.7265625,0.734375,0.7421875,0.75,0.7578125,
0.765625,0.7734375,0.78125,0.7890625,0.796875,0.8046875,0.8125,0.8203125,
0.828125,0.8359375,0.84375,0.8515625,0.859375,0.8671875,0.875,0.8828125,
0.890625,0.8984375,0.90625,0.9140625,0.921875,0.9296875,0.9375,0.944992787595834),
 .UNSPECIFIED.)
GEOMETRIC_REPRESENTATION_ITEM()
RATIONAL_B_SPLINE_SURFACE(((1.,0.923879532511287,1.,0.923879532511287,1.,
0.923879532511287,1.,0.923879532511287,1.,0.923879532511287,1.,0.923879532511287,
1.,0.923879532511287,1.,0.923879532511287,1.,0.923879532511287,1.,0.923879532511287,
1.,0.923879532511287,1.,0.923879532511287,1.,0.923879532511287,1.,0.923879532511287,
1.,0.923879532511287,1.,0.923879532511287,1.,0.923879532511287,1.,0.923879532511287,
1.,0.923879532511287,1.,0.923879532511287,1.,0.923879532511287,1.,0.923879532511287,
1.,0.923879532511287,1.,0.923879532511287,1.,0.923879532511287,1.,0.923879532511287,
1.,0.923879532511287,1.,0.923879532511287,1.,0.923879532511287,1.,0.923879532511287,
1.,0.923879532511287,1.,0.923879532511287,1.,0.923879532511287,1.,0.923879532511287,
1.,0.923879532511287,1.,0.923879532511287,1.,0.923879532511287,1.,0.923879532511287,
1.,0.923879532511287,1.,0.923879532511287,1.,0.923879532511287,1.,0.923879532511287,
1.,0.923879532511287,1.,0.923879532511287,1.,0.923879532511287,1.,0.923879532511287,
1.,0.923879532511287,1.,0.923879532511287,1.,0.923879532511287,1.,0.923879532511287,
1.,0.923879532511287,1.,0.923879532511287,1.,0.923879532511287,1.,0.923879532511287,
1.,0.923879532511287,1.,0.923879532511287,1.,0.923879532511287,1.,0.923879532511287,
1.,0.923879532511287,1.,0.923879532511287,1.,0.923879532511287,1.,0.923879532511287,
1.,0.923879532511287,1.,0.923879532511287,1.,0.923879532511287,1.,0.923879532511287,
1.,0.923879532511287,1.,0.923879532511287,1.,0.923879532511287,1.,0.923879532511287,
1.,0.923879532511287,1.,0.923879532511287,1.,0.923879532511287,1.,0.923879532511287,
1.,0.923879532511287,1.,0.923879532511287,1.,0.923879532511287,1.,0.923879532511287,
1.,0.923879532511287,1.,0.923879532511287,1.,0.923879532511287,1.,0.923879532511287,
1.,0.923879532511287,1.,0.923879532511287,1.,0.923879532511287,1.,0.923879532511287,
1.,0.923879532511287,1.,0.923879532511287,1.,0.923879532511287,1.,0.923879532511287,
1.,0.923879532511287,1.,0.923879532511287,1.,0.923879532511287,1.,0.923879532511287,
1.,0.923879532511287,1.,0.923879532511287,1.,0.923879532511287,1.,0.923879532511287,
1.,0.923879532511287,1.,0.923879532511287,1.,0.923879532511287,1.,0.923879532511287,
1.,0.923879532511287,1.,0.923879532511287,1.,0.923879532511287,1.,0.923879532511287,
1.,0.923879532511287,1.,0.923879532511287,1.,0.923879532511287,1.,0.923879532511287,
1.,0.923879532511287,1.,0.923879532511287,1.,0.923879532511287,1.,0.923879532511287,
1.,0.923879532511287,1.,0.923879532511287,1.,0.923879532511287,1.,0.923879532511287,
1.,0.923879532511287,1.,0.923879532511287,1.,0.926994624692665,0.994024774641533),
(1.,0.923879532511287,1.,0.923879532511287,1.,0.923879532511287,1.,0.923879532511287,
1.,0.923879532511287,1.,0.923879532511287,1.,0.923879532511287,1.,0.923879532511287,
1.,0.923879532511287,1.,0.923879532511287,1.,0.923879532511287,1.,0.923879532511287,
1.,0.923879532511287,1.,0.923879532511287,1.,0.923879532511287,1.,0.923879532511287,
1.,0.923879532511287,1.,0.923879532511287,1.,0.923879532511287,1.,0.923879532511287,
1.,0.923879532511287,1.,0.923879532511287,1.,0.923879532511287,1.,0.923879532511287,
1.,0.923879532511287,1.,0.923879532511287,1.,0.923879532511287,1.,0.923879532511287,
1.,0.923879532511287,1.,0.923879532511287,1.,0.923879532511287,1.,0.923879532511287,
1.,0.923879532511287,1.,0.923879532511287,1.,0.923879532511287,1.,0.923879532511287,
1.,0.923879532511287,1.,0.923879532511287,1.,0.923879532511287,1.,0.923879532511287,
1.,0.923879532511287,1.,0.923879532511287,1.,0.923879532511287,1.,0.923879532511287,
1.,0.923879532511287,1.,0.923879532511287,1.,0.923879532511287,1.,0.923879532511287,
1.,0.923879532511287,1.,0.923879532511287,1.,0.923879532511287,1.,0.923879532511287,
1.,0.923879532511287,1.,0.923879532511287,1.,0.923879532511287,1.,0.923879532511287,
1.,0.923879532511287,1.,0.923879532511287,1.,0.923879532511287,1.,0.923879532511287,
1.,0.923879532511287,1.,0.923879532511287,1.,0.923879532511287,1.,0.923879532511287,
1.,0.923879532511287,1.,0.923879532511287,1.,0.923879532511287,1.,0.923879532511287,
1.,0.923879532511287,1.,0.923879532511287,1.,0.923879532511287,1.,0.923879532511287,
1.,0.923879532511287,1.,0.923879532511287,1.,0.923879532511287,1.,0.923879532511287,
1.,0.923879532511287,1.,0.923879532511287,1.,0.923879532511287,1.,0.923879532511287,
1.,0.923879532511287,1.,0.923879532511287,1.,0.923879532511287,1.,0.923879532511287,
1.,0.923879532511287,1.,0.923879532511287,1.,0.923879532511287,1.,0.923879532511287,
1.,0.923879532511287,1.,0.923879532511287,1.,0.923879532511287,1.,0.923879532511287,
1.,0.923879532511287,1.,0.923879532511287,1.,0.923879532511287,1.,0.923879532511287,
1.,0.923879532511287,1.,0.923879532511287,1.,0.923879532511287,1.,0.923879532511287,
1.,0.923879532511287,1.,0.923879532511287,1.,0.923879532511287,1.,0.923879532511287,
1.,0.923879532511287,1.,0.923879532511287,1.,0.923879532511287,1.,0.923879532511287,
1.,0.923879532511287,1.,0.923879532511287,1.,0.923879532511287,1.,0.923879532511287,
1.,0.923879532511287,1.,0.923879532511287,1.,0.923879532511287,1.,0.923879532511287,
1.,0.923879532511287,1.,0.923879532511287,1.,0.923879532511287,1.,0.923879532511287,
1.,0.926994624692665,0.994024774641533)))
REPRESENTATION_ITEM('')
SURFACE()
);
#767=(
BOUNDED_SURFACE()
B_SPLINE_SURFACE(1,2,((#181701,#181702,#181703,#181704,#181705,#181706,
#181707,#181708,#181709,#181710,#181711,#181712,#181713,#181714,#181715,
#181716,#181717,#181718,#181719,#181720,#181721,#181722,#181723,#181724,
#181725,#181726,#181727,#181728,#181729,#181730,#181731,#181732,#181733,
#181734,#181735,#181736,#181737,#181738,#181739,#181740,#181741,#181742,
#181743,#181744,#181745,#181746,#181747,#181748,#181749,#181750,#181751,
#181752,#181753,#181754,#181755,#181756,#181757,#181758,#181759,#181760,
#181761,#181762,#181763,#181764,#181765,#181766,#181767,#181768,#181769,
#181770,#181771,#181772,#181773,#181774,#181775,#181776,#181777,#181778,
#181779,#181780,#181781,#181782,#181783,#181784,#181785,#181786,#181787,
#181788,#181789,#181790,#181791,#181792,#181793,#181794,#181795,#181796,
#181797,#181798,#181799,#181800,#181801,#181802,#181803,#181804,#181805,
#181806,#181807,#181808,#181809,#181810,#181811,#181812,#181813,#181814,
#181815,#181816,#181817,#181818,#181819,#181820,#181821,#181822,#181823,
#181824,#181825,#181826,#181827,#181828,#181829,#181830,#181831,#181832,
#181833,#181834,#181835,#181836,#181837,#181838,#181839,#181840,#181841,
#181842,#181843,#181844,#181845,#181846,#181847,#181848,#181849,#181850,
#181851,#181852,#181853,#181854,#181855,#181856,#181857,#181858,#181859,
#181860,#181861,#181862,#181863,#181864,#181865,#181866,#181867,#181868,
#181869,#181870,#181871,#181872,#181873,#181874,#181875,#181876,#181877,
#181878,#181879,#181880,#181881,#181882,#181883,#181884,#181885,#181886,
#181887,#181888,#181889,#181890,#181891,#181892,#181893,#181894,#181895,
#181896,#181897,#181898,#181899,#181900,#181901,#181902,#181903,#181904,
#181905,#181906,#181907,#181908,#181909,#181910,#181911,#181912,#181913,
#181914,#181915,#181916,#181917,#181918,#181919,#181920,#181921,#181922,
#181923,#181924,#181925,#181926,#181927,#181928,#181929,#181930,#181931,
#181932,#181933,#181934,#181935,#181936,#181937,#181938,#181939,#181940,
#181941,#181942,#181943),(#181944,#181945,#181946,#181947,#181948,#181949,
#181950,#181951,#181952,#181953,#181954,#181955,#181956,#181957,#181958,
#181959,#181960,#181961,#181962,#181963,#181964,#181965,#181966,#181967,
#181968,#181969,#181970,#181971,#181972,#181973,#181974,#181975,#181976,
#181977,#181978,#181979,#181980,#181981,#181982,#181983,#181984,#181985,
#181986,#181987,#181988,#181989,#181990,#181991,#181992,#181993,#181994,
#181995,#181996,#181997,#181998,#181999,#182000,#182001,#182002,#182003,
#182004,#182005,#182006,#182007,#182008,#182009,#182010,#182011,#182012,
#182013,#182014,#182015,#182016,#182017,#182018,#182019,#182020,#182021,
#182022,#182023,#182024,#182025,#182026,#182027,#182028,#182029,#182030,
#182031,#182032,#182033,#182034,#182035,#182036,#182037,#182038,#182039,
#182040,#182041,#182042,#182043,#182044,#182045,#182046,#182047,#182048,
#182049,#182050,#182051,#182052,#182053,#182054,#182055,#182056,#182057,
#182058,#182059,#182060,#182061,#182062,#182063,#182064,#182065,#182066,
#182067,#182068,#182069,#182070,#182071,#182072,#182073,#182074,#182075,
#182076,#182077,#182078,#182079,#182080,#182081,#182082,#182083,#182084,
#182085,#182086,#182087,#182088,#182089,#182090,#182091,#182092,#182093,
#182094,#182095,#182096,#182097,#182098,#182099,#182100,#182101,#182102,
#182103,#182104,#182105,#182106,#182107,#182108,#182109,#182110,#182111,
#182112,#182113,#182114,#182115,#182116,#182117,#182118,#182119,#182120,
#182121,#182122,#182123,#182124,#182125,#182126,#182127,#182128,#182129,
#182130,#182131,#182132,#182133,#182134,#182135,#182136,#182137,#182138,
#182139,#182140,#182141,#182142,#182143,#182144,#182145,#182146,#182147,
#182148,#182149,#182150,#182151,#182152,#182153,#182154,#182155,#182156,
#182157,#182158,#182159,#182160,#182161,#182162,#182163,#182164,#182165,
#182166,#182167,#182168,#182169,#182170,#182171,#182172,#182173,#182174,
#182175,#182176,#182177,#182178,#182179,#182180,#182181,#182182,#182183,
#182184,#182185,#182186)),.UNSPECIFIED.,.F.,.F.,.F.)
B_SPLINE_SURFACE_WITH_KNOTS((2,2),(3,2,2,2,2,2,2,2,2,2,2,2,2,2,2,2,2,2,
2,2,2,2,2,2,2,2,2,2,2,2,2,2,2,2,2,2,2,2,2,2,2,2,2,2,2,2,2,2,2,2,2,2,2,2,
2,2,2,2,2,2,2,2,2,2,2,2,2,2,2,2,2,2,2,2,2,2,2,2,2,2,2,2,2,2,2,2,2,2,2,2,
2,2,2,2,2,2,2,2,2,2,2,2,2,2,2,2,2,2,2,2,2,2,2,2,2,2,2,2,2,2,2,3),(0.,1.),
(0.,0.0078125,0.015625,0.0234375,0.03125,0.0390625,0.046875,0.0546875,0.0625,
0.0703125,0.078125,0.0859375,0.09375,0.1015625,0.109375,0.1171875,0.125,
0.1328125,0.140625,0.1484375,0.15625,0.1640625,0.171875,0.1796875,0.1875,
0.1953125,0.203125,0.2109375,0.21875,0.2265625,0.234375,0.2421875,0.25,
0.2578125,0.265625,0.2734375,0.28125,0.2890625,0.296875,0.3046875,0.3125,
0.3203125,0.328125,0.3359375,0.34375,0.3515625,0.359375,0.3671875,0.375,
0.3828125,0.390625,0.3984375,0.40625,0.4140625,0.421875,0.4296875,0.4375,
0.4453125,0.453125,0.4609375,0.46875,0.4765625,0.484375,0.4921875,0.5,0.5078125,
0.515625,0.5234375,0.53125,0.5390625,0.546875,0.5546875,0.5625,0.5703125,
0.578125,0.5859375,0.59375,0.6015625,0.609375,0.6171875,0.625,0.6328125,
0.640625,0.6484375,0.65625,0.6640625,0.671875,0.6796875,0.6875,0.6953125,
0.703125,0.7109375,0.71875,0.7265625,0.734375,0.7421875,0.75,0.7578125,
0.765625,0.7734375,0.78125,0.7890625,0.796875,0.8046875,0.8125,0.8203125,
0.828125,0.8359375,0.84375,0.8515625,0.859375,0.8671875,0.875,0.8828125,
0.890625,0.8984375,0.90625,0.9140625,0.921875,0.9296875,0.9375,0.944992787595834),
 .UNSPECIFIED.)
GEOMETRIC_REPRESENTATION_ITEM()
RATIONAL_B_SPLINE_SURFACE(((1.,0.923879532511287,1.,0.923879532511287,1.,
0.923879532511287,1.,0.923879532511287,1.,0.923879532511287,1.,0.923879532511287,
1.,0.923879532511287,1.,0.923879532511287,1.,0.923879532511287,1.,0.923879532511287,
1.,0.923879532511287,1.,0.923879532511287,1.,0.923879532511287,1.,0.923879532511287,
1.,0.923879532511287,1.,0.923879532511287,1.,0.923879532511287,1.,0.923879532511287,
1.,0.923879532511287,1.,0.923879532511287,1.,0.923879532511287,1.,0.923879532511287,
1.,0.923879532511287,1.,0.923879532511287,1.,0.923879532511287,1.,0.923879532511287,
1.,0.923879532511287,1.,0.923879532511287,1.,0.923879532511287,1.,0.923879532511287,
1.,0.923879532511287,1.,0.923879532511287,1.,0.923879532511287,1.,0.923879532511287,
1.,0.923879532511287,1.,0.923879532511287,1.,0.923879532511287,1.,0.923879532511287,
1.,0.923879532511287,1.,0.923879532511287,1.,0.923879532511287,1.,0.923879532511287,
1.,0.923879532511287,1.,0.923879532511287,1.,0.923879532511287,1.,0.923879532511287,
1.,0.923879532511287,1.,0.923879532511287,1.,0.923879532511287,1.,0.923879532511287,
1.,0.923879532511287,1.,0.923879532511287,1.,0.923879532511287,1.,0.923879532511287,
1.,0.923879532511287,1.,0.923879532511287,1.,0.923879532511287,1.,0.923879532511287,
1.,0.923879532511287,1.,0.923879532511287,1.,0.923879532511287,1.,0.923879532511287,
1.,0.923879532511287,1.,0.923879532511287,1.,0.923879532511287,1.,0.923879532511287,
1.,0.923879532511287,1.,0.923879532511287,1.,0.923879532511287,1.,0.923879532511287,
1.,0.923879532511287,1.,0.923879532511287,1.,0.923879532511287,1.,0.923879532511287,
1.,0.923879532511287,1.,0.923879532511287,1.,0.923879532511287,1.,0.923879532511287,
1.,0.923879532511287,1.,0.923879532511287,1.,0.923879532511287,1.,0.923879532511287,
1.,0.923879532511287,1.,0.923879532511287,1.,0.923879532511287,1.,0.923879532511287,
1.,0.923879532511287,1.,0.923879532511287,1.,0.923879532511287,1.,0.923879532511287,
1.,0.923879532511287,1.,0.923879532511287,1.,0.923879532511287,1.,0.923879532511287,
1.,0.923879532511287,1.,0.923879532511287,1.,0.923879532511287,1.,0.923879532511287,
1.,0.923879532511287,1.,0.923879532511287,1.,0.923879532511287,1.,0.923879532511287,
1.,0.923879532511287,1.,0.923879532511287,1.,0.923879532511287,1.,0.923879532511287,
1.,0.923879532511287,1.,0.923879532511287,1.,0.923879532511287,1.,0.923879532511287,
1.,0.923879532511287,1.,0.923879532511287,1.,0.923879532511287,1.,0.923879532511287,
1.,0.923879532511287,1.,0.923879532511287,1.,0.923879532511287,1.,0.923879532511287,
1.,0.923879532511287,1.,0.923879532511287,1.,0.926994624692665,0.994024774641533),
(1.,0.923879532511287,1.,0.923879532511287,1.,0.923879532511287,1.,0.923879532511287,
1.,0.923879532511287,1.,0.923879532511287,1.,0.923879532511287,1.,0.923879532511287,
1.,0.923879532511287,1.,0.923879532511287,1.,0.923879532511287,1.,0.923879532511287,
1.,0.923879532511287,1.,0.923879532511287,1.,0.923879532511287,1.,0.923879532511287,
1.,0.923879532511287,1.,0.923879532511287,1.,0.923879532511287,1.,0.923879532511287,
1.,0.923879532511287,1.,0.923879532511287,1.,0.923879532511287,1.,0.923879532511287,
1.,0.923879532511287,1.,0.923879532511287,1.,0.923879532511287,1.,0.923879532511287,
1.,0.923879532511287,1.,0.923879532511287,1.,0.923879532511287,1.,0.923879532511287,
1.,0.923879532511287,1.,0.923879532511287,1.,0.923879532511287,1.,0.923879532511287,
1.,0.923879532511287,1.,0.923879532511287,1.,0.923879532511287,1.,0.923879532511287,
1.,0.923879532511287,1.,0.923879532511287,1.,0.923879532511287,1.,0.923879532511287,
1.,0.923879532511287,1.,0.923879532511287,1.,0.923879532511287,1.,0.923879532511287,
1.,0.923879532511287,1.,0.923879532511287,1.,0.923879532511287,1.,0.923879532511287,
1.,0.923879532511287,1.,0.923879532511287,1.,0.923879532511287,1.,0.923879532511287,
1.,0.923879532511287,1.,0.923879532511287,1.,0.923879532511287,1.,0.923879532511287,
1.,0.923879532511287,1.,0.923879532511287,1.,0.923879532511287,1.,0.923879532511287,
1.,0.923879532511287,1.,0.923879532511287,1.,0.923879532511287,1.,0.923879532511287,
1.,0.923879532511287,1.,0.923879532511287,1.,0.923879532511287,1.,0.923879532511287,
1.,0.923879532511287,1.,0.923879532511287,1.,0.923879532511287,1.,0.923879532511287,
1.,0.923879532511287,1.,0.923879532511287,1.,0.923879532511287,1.,0.923879532511287,
1.,0.923879532511287,1.,0.923879532511287,1.,0.923879532511287,1.,0.923879532511287,
1.,0.923879532511287,1.,0.923879532511287,1.,0.923879532511287,1.,0.923879532511287,
1.,0.923879532511287,1.,0.923879532511287,1.,0.923879532511287,1.,0.923879532511287,
1.,0.923879532511287,1.,0.923879532511287,1.,0.923879532511287,1.,0.923879532511287,
1.,0.923879532511287,1.,0.923879532511287,1.,0.923879532511287,1.,0.923879532511287,
1.,0.923879532511287,1.,0.923879532511287,1.,0.923879532511287,1.,0.923879532511287,
1.,0.923879532511287,1.,0.923879532511287,1.,0.923879532511287,1.,0.923879532511287,
1.,0.923879532511287,1.,0.923879532511287,1.,0.923879532511287,1.,0.923879532511287,
1.,0.923879532511287,1.,0.923879532511287,1.,0.923879532511287,1.,0.923879532511287,
1.,0.923879532511287,1.,0.923879532511287,1.,0.923879532511287,1.,0.923879532511287,
1.,0.926994624692665,0.994024774641533)))
REPRESENTATION_ITEM('')
SURFACE()
);
#768=(
BOUNDED_SURFACE()
B_SPLINE_SURFACE(1,2,((#182206,#182207,#182208,#182209,#182210,#182211,
#182212,#182213,#182214,#182215,#182216,#182217,#182218,#182219,#182220,
#182221,#182222,#182223,#182224,#182225,#182226,#182227,#182228,#182229,
#182230,#182231,#182232,#182233,#182234,#182235,#182236,#182237,#182238,
#182239,#182240,#182241,#182242,#182243,#182244,#182245,#182246,#182247,
#182248,#182249,#182250,#182251,#182252,#182253,#182254,#182255,#182256,
#182257,#182258,#182259,#182260,#182261,#182262,#182263,#182264,#182265,
#182266,#182267,#182268,#182269,#182270,#182271,#182272,#182273,#182274,
#182275,#182276,#182277,#182278,#182279,#182280,#182281,#182282,#182283,
#182284,#182285,#182286,#182287,#182288,#182289,#182290,#182291,#182292,
#182293,#182294,#182295,#182296,#182297,#182298,#182299,#182300,#182301,
#182302,#182303,#182304,#182305,#182306,#182307,#182308,#182309,#182310,
#182311,#182312,#182313,#182314,#182315,#182316,#182317,#182318,#182319,
#182320,#182321,#182322,#182323,#182324,#182325,#182326,#182327,#182328,
#182329,#182330,#182331,#182332,#182333,#182334,#182335,#182336,#182337,
#182338,#182339,#182340,#182341,#182342,#182343,#182344,#182345,#182346,
#182347,#182348,#182349,#182350,#182351,#182352,#182353,#182354,#182355,
#182356,#182357,#182358,#182359,#182360,#182361,#182362,#182363,#182364,
#182365,#182366,#182367,#182368,#182369,#182370,#182371,#182372,#182373,
#182374,#182375,#182376,#182377,#182378,#182379,#182380,#182381,#182382,
#182383,#182384,#182385,#182386,#182387,#182388,#182389,#182390,#182391,
#182392,#182393,#182394,#182395,#182396,#182397,#182398,#182399,#182400,
#182401,#182402,#182403,#182404,#182405,#182406,#182407,#182408,#182409,
#182410,#182411,#182412,#182413,#182414,#182415,#182416,#182417,#182418,
#182419,#182420,#182421,#182422,#182423,#182424,#182425,#182426,#182427,
#182428,#182429,#182430,#182431,#182432,#182433,#182434,#182435,#182436,
#182437,#182438,#182439,#182440,#182441,#182442,#182443,#182444,#182445,
#182446,#182447,#182448),(#182449,#182450,#182451,#182452,#182453,#182454,
#182455,#182456,#182457,#182458,#182459,#182460,#182461,#182462,#182463,
#182464,#182465,#182466,#182467,#182468,#182469,#182470,#182471,#182472,
#182473,#182474,#182475,#182476,#182477,#182478,#182479,#182480,#182481,
#182482,#182483,#182484,#182485,#182486,#182487,#182488,#182489,#182490,
#182491,#182492,#182493,#182494,#182495,#182496,#182497,#182498,#182499,
#182500,#182501,#182502,#182503,#182504,#182505,#182506,#182507,#182508,
#182509,#182510,#182511,#182512,#182513,#182514,#182515,#182516,#182517,
#182518,#182519,#182520,#182521,#182522,#182523,#182524,#182525,#182526,
#182527,#182528,#182529,#182530,#182531,#182532,#182533,#182534,#182535,
#182536,#182537,#182538,#182539,#182540,#182541,#182542,#182543,#182544,
#182545,#182546,#182547,#182548,#182549,#182550,#182551,#182552,#182553,
#182554,#182555,#182556,#182557,#182558,#182559,#182560,#182561,#182562,
#182563,#182564,#182565,#182566,#182567,#182568,#182569,#182570,#182571,
#182572,#182573,#182574,#182575,#182576,#182577,#182578,#182579,#182580,
#182581,#182582,#182583,#182584,#182585,#182586,#182587,#182588,#182589,
#182590,#182591,#182592,#182593,#182594,#182595,#182596,#182597,#182598,
#182599,#182600,#182601,#182602,#182603,#182604,#182605,#182606,#182607,
#182608,#182609,#182610,#182611,#182612,#182613,#182614,#182615,#182616,
#182617,#182618,#182619,#182620,#182621,#182622,#182623,#182624,#182625,
#182626,#182627,#182628,#182629,#182630,#182631,#182632,#182633,#182634,
#182635,#182636,#182637,#182638,#182639,#182640,#182641,#182642,#182643,
#182644,#182645,#182646,#182647,#182648,#182649,#182650,#182651,#182652,
#182653,#182654,#182655,#182656,#182657,#182658,#182659,#182660,#182661,
#182662,#182663,#182664,#182665,#182666,#182667,#182668,#182669,#182670,
#182671,#182672,#182673,#182674,#182675,#182676,#182677,#182678,#182679,
#182680,#182681,#182682,#182683,#182684,#182685,#182686,#182687,#182688,
#182689,#182690,#182691)),.UNSPECIFIED.,.F.,.F.,.F.)
B_SPLINE_SURFACE_WITH_KNOTS((2,2),(3,2,2,2,2,2,2,2,2,2,2,2,2,2,2,2,2,2,
2,2,2,2,2,2,2,2,2,2,2,2,2,2,2,2,2,2,2,2,2,2,2,2,2,2,2,2,2,2,2,2,2,2,2,2,
2,2,2,2,2,2,2,2,2,2,2,2,2,2,2,2,2,2,2,2,2,2,2,2,2,2,2,2,2,2,2,2,2,2,2,2,
2,2,2,2,2,2,2,2,2,2,2,2,2,2,2,2,2,2,2,2,2,2,2,2,2,2,2,2,2,2,2,3),(0.,1.),
(0.,0.0078125,0.015625,0.0234375,0.03125,0.0390625,0.046875,0.0546875,0.0625,
0.0703125,0.078125,0.0859375,0.09375,0.1015625,0.109375,0.1171875,0.125,
0.1328125,0.140625,0.1484375,0.15625,0.1640625,0.171875,0.1796875,0.1875,
0.1953125,0.203125,0.2109375,0.21875,0.2265625,0.234375,0.2421875,0.25,
0.2578125,0.265625,0.2734375,0.28125,0.2890625,0.296875,0.3046875,0.3125,
0.3203125,0.328125,0.3359375,0.34375,0.3515625,0.359375,0.3671875,0.375,
0.3828125,0.390625,0.3984375,0.40625,0.4140625,0.421875,0.4296875,0.4375,
0.4453125,0.453125,0.4609375,0.46875,0.4765625,0.484375,0.4921875,0.5,0.5078125,
0.515625,0.5234375,0.53125,0.5390625,0.546875,0.5546875,0.5625,0.5703125,
0.578125,0.5859375,0.59375,0.6015625,0.609375,0.6171875,0.625,0.6328125,
0.640625,0.6484375,0.65625,0.6640625,0.671875,0.6796875,0.6875,0.6953125,
0.703125,0.7109375,0.71875,0.7265625,0.734375,0.7421875,0.75,0.7578125,
0.765625,0.7734375,0.78125,0.7890625,0.796875,0.8046875,0.8125,0.8203125,
0.828125,0.8359375,0.84375,0.8515625,0.859375,0.8671875,0.875,0.8828125,
0.890625,0.8984375,0.90625,0.9140625,0.921875,0.9296875,0.9375,0.944992787595834),
 .UNSPECIFIED.)
GEOMETRIC_REPRESENTATION_ITEM()
RATIONAL_B_SPLINE_SURFACE(((1.,0.923879532511287,1.,0.923879532511287,1.,
0.923879532511287,1.,0.923879532511287,1.,0.923879532511287,1.,0.923879532511287,
1.,0.923879532511287,1.,0.923879532511287,1.,0.923879532511287,1.,0.923879532511287,
1.,0.923879532511287,1.,0.923879532511287,1.,0.923879532511287,1.,0.923879532511287,
1.,0.923879532511287,1.,0.923879532511287,1.,0.923879532511287,1.,0.923879532511287,
1.,0.923879532511287,1.,0.923879532511287,1.,0.923879532511287,1.,0.923879532511287,
1.,0.923879532511287,1.,0.923879532511287,1.,0.923879532511287,1.,0.923879532511287,
1.,0.923879532511287,1.,0.923879532511287,1.,0.923879532511287,1.,0.923879532511287,
1.,0.923879532511287,1.,0.923879532511287,1.,0.923879532511287,1.,0.923879532511287,
1.,0.923879532511287,1.,0.923879532511287,1.,0.923879532511287,1.,0.923879532511287,
1.,0.923879532511287,1.,0.923879532511287,1.,0.923879532511287,1.,0.923879532511287,
1.,0.923879532511287,1.,0.923879532511287,1.,0.923879532511287,1.,0.923879532511287,
1.,0.923879532511287,1.,0.923879532511287,1.,0.923879532511287,1.,0.923879532511287,
1.,0.923879532511287,1.,0.923879532511287,1.,0.923879532511287,1.,0.923879532511287,
1.,0.923879532511287,1.,0.923879532511287,1.,0.923879532511287,1.,0.923879532511287,
1.,0.923879532511287,1.,0.923879532511287,1.,0.923879532511287,1.,0.923879532511287,
1.,0.923879532511287,1.,0.923879532511287,1.,0.923879532511287,1.,0.923879532511287,
1.,0.923879532511287,1.,0.923879532511287,1.,0.923879532511287,1.,0.923879532511287,
1.,0.923879532511287,1.,0.923879532511287,1.,0.923879532511287,1.,0.923879532511287,
1.,0.923879532511287,1.,0.923879532511287,1.,0.923879532511287,1.,0.923879532511287,
1.,0.923879532511287,1.,0.923879532511287,1.,0.923879532511287,1.,0.923879532511287,
1.,0.923879532511287,1.,0.923879532511287,1.,0.923879532511287,1.,0.923879532511287,
1.,0.923879532511287,1.,0.923879532511287,1.,0.923879532511287,1.,0.923879532511287,
1.,0.923879532511287,1.,0.923879532511287,1.,0.923879532511287,1.,0.923879532511287,
1.,0.923879532511287,1.,0.923879532511287,1.,0.923879532511287,1.,0.923879532511287,
1.,0.923879532511287,1.,0.923879532511287,1.,0.923879532511287,1.,0.923879532511287,
1.,0.923879532511287,1.,0.923879532511287,1.,0.923879532511287,1.,0.923879532511287,
1.,0.923879532511287,1.,0.923879532511287,1.,0.923879532511287,1.,0.923879532511287,
1.,0.923879532511287,1.,0.923879532511287,1.,0.923879532511287,1.,0.923879532511287,
1.,0.923879532511287,1.,0.923879532511287,1.,0.923879532511287,1.,0.923879532511287,
1.,0.923879532511287,1.,0.923879532511287,1.,0.926994624692665,0.994024774641533),
(1.,0.923879532511287,1.,0.923879532511287,1.,0.923879532511287,1.,0.923879532511287,
1.,0.923879532511287,1.,0.923879532511287,1.,0.923879532511287,1.,0.923879532511287,
1.,0.923879532511287,1.,0.923879532511287,1.,0.923879532511287,1.,0.923879532511287,
1.,0.923879532511287,1.,0.923879532511287,1.,0.923879532511287,1.,0.923879532511287,
1.,0.923879532511287,1.,0.923879532511287,1.,0.923879532511287,1.,0.923879532511287,
1.,0.923879532511287,1.,0.923879532511287,1.,0.923879532511287,1.,0.923879532511287,
1.,0.923879532511287,1.,0.923879532511287,1.,0.923879532511287,1.,0.923879532511287,
1.,0.923879532511287,1.,0.923879532511287,1.,0.923879532511287,1.,0.923879532511287,
1.,0.923879532511287,1.,0.923879532511287,1.,0.923879532511287,1.,0.923879532511287,
1.,0.923879532511287,1.,0.923879532511287,1.,0.923879532511287,1.,0.923879532511287,
1.,0.923879532511287,1.,0.923879532511287,1.,0.923879532511287,1.,0.923879532511287,
1.,0.923879532511287,1.,0.923879532511287,1.,0.923879532511287,1.,0.923879532511287,
1.,0.923879532511287,1.,0.923879532511287,1.,0.923879532511287,1.,0.923879532511287,
1.,0.923879532511287,1.,0.923879532511287,1.,0.923879532511287,1.,0.923879532511287,
1.,0.923879532511287,1.,0.923879532511287,1.,0.923879532511287,1.,0.923879532511287,
1.,0.923879532511287,1.,0.923879532511287,1.,0.923879532511287,1.,0.923879532511287,
1.,0.923879532511287,1.,0.923879532511287,1.,0.923879532511287,1.,0.923879532511287,
1.,0.923879532511287,1.,0.923879532511287,1.,0.923879532511287,1.,0.923879532511287,
1.,0.923879532511287,1.,0.923879532511287,1.,0.923879532511287,1.,0.923879532511287,
1.,0.923879532511287,1.,0.923879532511287,1.,0.923879532511287,1.,0.923879532511287,
1.,0.923879532511287,1.,0.923879532511287,1.,0.923879532511287,1.,0.923879532511287,
1.,0.923879532511287,1.,0.923879532511287,1.,0.923879532511287,1.,0.923879532511287,
1.,0.923879532511287,1.,0.923879532511287,1.,0.923879532511287,1.,0.923879532511287,
1.,0.923879532511287,1.,0.923879532511287,1.,0.923879532511287,1.,0.923879532511287,
1.,0.923879532511287,1.,0.923879532511287,1.,0.923879532511287,1.,0.923879532511287,
1.,0.923879532511287,1.,0.923879532511287,1.,0.923879532511287,1.,0.923879532511287,
1.,0.923879532511287,1.,0.923879532511287,1.,0.923879532511287,1.,0.923879532511287,
1.,0.923879532511287,1.,0.923879532511287,1.,0.923879532511287,1.,0.923879532511287,
1.,0.923879532511287,1.,0.923879532511287,1.,0.923879532511287,1.,0.923879532511287,
1.,0.923879532511287,1.,0.923879532511287,1.,0.923879532511287,1.,0.923879532511287,
1.,0.926994624692665,0.994024774641533)))
REPRESENTATION_ITEM('')
SURFACE()
);
#769=(
BOUNDED_SURFACE()
B_SPLINE_SURFACE(1,2,((#182711,#182712,#182713,#182714,#182715,#182716,
#182717,#182718,#182719,#182720,#182721,#182722,#182723,#182724,#182725,
#182726,#182727,#182728,#182729,#182730,#182731,#182732,#182733,#182734,
#182735,#182736,#182737,#182738,#182739,#182740,#182741,#182742,#182743,
#182744,#182745,#182746,#182747,#182748,#182749,#182750,#182751,#182752,
#182753,#182754,#182755,#182756,#182757,#182758,#182759,#182760,#182761,
#182762,#182763,#182764,#182765,#182766,#182767,#182768,#182769,#182770,
#182771,#182772,#182773,#182774,#182775,#182776,#182777,#182778,#182779,
#182780,#182781,#182782,#182783,#182784,#182785,#182786,#182787,#182788,
#182789,#182790,#182791,#182792,#182793,#182794,#182795,#182796,#182797,
#182798,#182799,#182800,#182801,#182802,#182803,#182804,#182805,#182806,
#182807,#182808,#182809,#182810,#182811,#182812,#182813,#182814,#182815,
#182816,#182817,#182818,#182819,#182820,#182821,#182822,#182823,#182824,
#182825,#182826,#182827,#182828,#182829,#182830,#182831,#182832,#182833,
#182834,#182835,#182836,#182837,#182838,#182839,#182840,#182841,#182842,
#182843,#182844,#182845,#182846,#182847,#182848,#182849,#182850,#182851,
#182852,#182853,#182854,#182855,#182856,#182857,#182858,#182859,#182860,
#182861,#182862,#182863,#182864,#182865,#182866,#182867,#182868,#182869,
#182870,#182871,#182872,#182873,#182874,#182875,#182876,#182877,#182878,
#182879,#182880,#182881,#182882,#182883,#182884,#182885,#182886,#182887,
#182888,#182889,#182890,#182891,#182892,#182893,#182894,#182895,#182896,
#182897,#182898,#182899,#182900,#182901,#182902,#182903,#182904,#182905,
#182906,#182907,#182908,#182909,#182910,#182911,#182912,#182913,#182914,
#182915,#182916,#182917,#182918,#182919,#182920,#182921,#182922,#182923,
#182924,#182925,#182926,#182927,#182928,#182929,#182930,#182931,#182932,
#182933,#182934,#182935,#182936,#182937,#182938,#182939,#182940,#182941,
#182942,#182943,#182944,#182945,#182946,#182947,#182948,#182949,#182950,
#182951,#182952,#182953),(#182954,#182955,#182956,#182957,#182958,#182959,
#182960,#182961,#182962,#182963,#182964,#182965,#182966,#182967,#182968,
#182969,#182970,#182971,#182972,#182973,#182974,#182975,#182976,#182977,
#182978,#182979,#182980,#182981,#182982,#182983,#182984,#182985,#182986,
#182987,#182988,#182989,#182990,#182991,#182992,#182993,#182994,#182995,
#182996,#182997,#182998,#182999,#183000,#183001,#183002,#183003,#183004,
#183005,#183006,#183007,#183008,#183009,#183010,#183011,#183012,#183013,
#183014,#183015,#183016,#183017,#183018,#183019,#183020,#183021,#183022,
#183023,#183024,#183025,#183026,#183027,#183028,#183029,#183030,#183031,
#183032,#183033,#183034,#183035,#183036,#183037,#183038,#183039,#183040,
#183041,#183042,#183043,#183044,#183045,#183046,#183047,#183048,#183049,
#183050,#183051,#183052,#183053,#183054,#183055,#183056,#183057,#183058,
#183059,#183060,#183061,#183062,#183063,#183064,#183065,#183066,#183067,
#183068,#183069,#183070,#183071,#183072,#183073,#183074,#183075,#183076,
#183077,#183078,#183079,#183080,#183081,#183082,#183083,#183084,#183085,
#183086,#183087,#183088,#183089,#183090,#183091,#183092,#183093,#183094,
#183095,#183096,#183097,#183098,#183099,#183100,#183101,#183102,#183103,
#183104,#183105,#183106,#183107,#183108,#183109,#183110,#183111,#183112,
#183113,#183114,#183115,#183116,#183117,#183118,#183119,#183120,#183121,
#183122,#183123,#183124,#183125,#183126,#183127,#183128,#183129,#183130,
#183131,#183132,#183133,#183134,#183135,#183136,#183137,#183138,#183139,
#183140,#183141,#183142,#183143,#183144,#183145,#183146,#183147,#183148,
#183149,#183150,#183151,#183152,#183153,#183154,#183155,#183156,#183157,
#183158,#183159,#183160,#183161,#183162,#183163,#183164,#183165,#183166,
#183167,#183168,#183169,#183170,#183171,#183172,#183173,#183174,#183175,
#183176,#183177,#183178,#183179,#183180,#183181,#183182,#183183,#183184,
#183185,#183186,#183187,#183188,#183189,#183190,#183191,#183192,#183193,
#183194,#183195,#183196)),.UNSPECIFIED.,.F.,.F.,.F.)
B_SPLINE_SURFACE_WITH_KNOTS((2,2),(3,2,2,2,2,2,2,2,2,2,2,2,2,2,2,2,2,2,
2,2,2,2,2,2,2,2,2,2,2,2,2,2,2,2,2,2,2,2,2,2,2,2,2,2,2,2,2,2,2,2,2,2,2,2,
2,2,2,2,2,2,2,2,2,2,2,2,2,2,2,2,2,2,2,2,2,2,2,2,2,2,2,2,2,2,2,2,2,2,2,2,
2,2,2,2,2,2,2,2,2,2,2,2,2,2,2,2,2,2,2,2,2,2,2,2,2,2,2,2,2,2,2,3),(0.,1.),
(0.,0.0078125,0.015625,0.0234375,0.03125,0.0390625,0.046875,0.0546875,0.0625,
0.0703125,0.078125,0.0859375,0.09375,0.1015625,0.109375,0.1171875,0.125,
0.1328125,0.140625,0.1484375,0.15625,0.1640625,0.171875,0.1796875,0.1875,
0.1953125,0.203125,0.2109375,0.21875,0.2265625,0.234375,0.2421875,0.25,
0.2578125,0.265625,0.2734375,0.28125,0.2890625,0.296875,0.3046875,0.3125,
0.3203125,0.328125,0.3359375,0.34375,0.3515625,0.359375,0.3671875,0.375,
0.3828125,0.390625,0.3984375,0.40625,0.4140625,0.421875,0.4296875,0.4375,
0.4453125,0.453125,0.4609375,0.46875,0.4765625,0.484375,0.4921875,0.5,0.5078125,
0.515625,0.5234375,0.53125,0.5390625,0.546875,0.5546875,0.5625,0.5703125,
0.578125,0.5859375,0.59375,0.6015625,0.609375,0.6171875,0.625,0.6328125,
0.640625,0.6484375,0.65625,0.6640625,0.671875,0.6796875,0.6875,0.6953125,
0.703125,0.7109375,0.71875,0.7265625,0.734375,0.7421875,0.75,0.7578125,
0.765625,0.7734375,0.78125,0.7890625,0.796875,0.8046875,0.8125,0.8203125,
0.828125,0.8359375,0.84375,0.8515625,0.859375,0.8671875,0.875,0.8828125,
0.890625,0.8984375,0.90625,0.9140625,0.921875,0.9296875,0.9375,0.944992787595834),
 .UNSPECIFIED.)
GEOMETRIC_REPRESENTATION_ITEM()
RATIONAL_B_SPLINE_SURFACE(((1.,0.923879532511287,1.,0.923879532511287,1.,
0.923879532511287,1.,0.923879532511287,1.,0.923879532511287,1.,0.923879532511287,
1.,0.923879532511287,1.,0.923879532511287,1.,0.923879532511287,1.,0.923879532511287,
1.,0.923879532511287,1.,0.923879532511287,1.,0.923879532511287,1.,0.923879532511287,
1.,0.923879532511287,1.,0.923879532511287,1.,0.923879532511287,1.,0.923879532511287,
1.,0.923879532511287,1.,0.923879532511287,1.,0.923879532511287,1.,0.923879532511287,
1.,0.923879532511287,1.,0.923879532511287,1.,0.923879532511287,1.,0.923879532511287,
1.,0.923879532511287,1.,0.923879532511287,1.,0.923879532511287,1.,0.923879532511287,
1.,0.923879532511287,1.,0.923879532511287,1.,0.923879532511287,1.,0.923879532511287,
1.,0.923879532511287,1.,0.923879532511287,1.,0.923879532511287,1.,0.923879532511287,
1.,0.923879532511287,1.,0.923879532511287,1.,0.923879532511287,1.,0.923879532511287,
1.,0.923879532511287,1.,0.923879532511287,1.,0.923879532511287,1.,0.923879532511287,
1.,0.923879532511287,1.,0.923879532511287,1.,0.923879532511287,1.,0.923879532511287,
1.,0.923879532511287,1.,0.923879532511287,1.,0.923879532511287,1.,0.923879532511287,
1.,0.923879532511287,1.,0.923879532511287,1.,0.923879532511287,1.,0.923879532511287,
1.,0.923879532511287,1.,0.923879532511287,1.,0.923879532511287,1.,0.923879532511287,
1.,0.923879532511287,1.,0.923879532511287,1.,0.923879532511287,1.,0.923879532511287,
1.,0.923879532511287,1.,0.923879532511287,1.,0.923879532511287,1.,0.923879532511287,
1.,0.923879532511287,1.,0.923879532511287,1.,0.923879532511287,1.,0.923879532511287,
1.,0.923879532511287,1.,0.923879532511287,1.,0.923879532511287,1.,0.923879532511287,
1.,0.923879532511287,1.,0.923879532511287,1.,0.923879532511287,1.,0.923879532511287,
1.,0.923879532511287,1.,0.923879532511287,1.,0.923879532511287,1.,0.923879532511287,
1.,0.923879532511287,1.,0.923879532511287,1.,0.923879532511287,1.,0.923879532511287,
1.,0.923879532511287,1.,0.923879532511287,1.,0.923879532511287,1.,0.923879532511287,
1.,0.923879532511287,1.,0.923879532511287,1.,0.923879532511287,1.,0.923879532511287,
1.,0.923879532511287,1.,0.923879532511287,1.,0.923879532511287,1.,0.923879532511287,
1.,0.923879532511287,1.,0.923879532511287,1.,0.923879532511287,1.,0.923879532511287,
1.,0.923879532511287,1.,0.923879532511287,1.,0.923879532511287,1.,0.923879532511287,
1.,0.923879532511287,1.,0.923879532511287,1.,0.923879532511287,1.,0.923879532511287,
1.,0.923879532511287,1.,0.923879532511287,1.,0.923879532511287,1.,0.923879532511287,
1.,0.923879532511287,1.,0.923879532511287,1.,0.926994624692665,0.994024774641533),
(1.,0.923879532511287,1.,0.923879532511287,1.,0.923879532511287,1.,0.923879532511287,
1.,0.923879532511287,1.,0.923879532511287,1.,0.923879532511287,1.,0.923879532511287,
1.,0.923879532511287,1.,0.923879532511287,1.,0.923879532511287,1.,0.923879532511287,
1.,0.923879532511287,1.,0.923879532511287,1.,0.923879532511287,1.,0.923879532511287,
1.,0.923879532511287,1.,0.923879532511287,1.,0.923879532511287,1.,0.923879532511287,
1.,0.923879532511287,1.,0.923879532511287,1.,0.923879532511287,1.,0.923879532511287,
1.,0.923879532511287,1.,0.923879532511287,1.,0.923879532511287,1.,0.923879532511287,
1.,0.923879532511287,1.,0.923879532511287,1.,0.923879532511287,1.,0.923879532511287,
1.,0.923879532511287,1.,0.923879532511287,1.,0.923879532511287,1.,0.923879532511287,
1.,0.923879532511287,1.,0.923879532511287,1.,0.923879532511287,1.,0.923879532511287,
1.,0.923879532511287,1.,0.923879532511287,1.,0.923879532511287,1.,0.923879532511287,
1.,0.923879532511287,1.,0.923879532511287,1.,0.923879532511287,1.,0.923879532511287,
1.,0.923879532511287,1.,0.923879532511287,1.,0.923879532511287,1.,0.923879532511287,
1.,0.923879532511287,1.,0.923879532511287,1.,0.923879532511287,1.,0.923879532511287,
1.,0.923879532511287,1.,0.923879532511287,1.,0.923879532511287,1.,0.923879532511287,
1.,0.923879532511287,1.,0.923879532511287,1.,0.923879532511287,1.,0.923879532511287,
1.,0.923879532511287,1.,0.923879532511287,1.,0.923879532511287,1.,0.923879532511287,
1.,0.923879532511287,1.,0.923879532511287,1.,0.923879532511287,1.,0.923879532511287,
1.,0.923879532511287,1.,0.923879532511287,1.,0.923879532511287,1.,0.923879532511287,
1.,0.923879532511287,1.,0.923879532511287,1.,0.923879532511287,1.,0.923879532511287,
1.,0.923879532511287,1.,0.923879532511287,1.,0.923879532511287,1.,0.923879532511287,
1.,0.923879532511287,1.,0.923879532511287,1.,0.923879532511287,1.,0.923879532511287,
1.,0.923879532511287,1.,0.923879532511287,1.,0.923879532511287,1.,0.923879532511287,
1.,0.923879532511287,1.,0.923879532511287,1.,0.923879532511287,1.,0.923879532511287,
1.,0.923879532511287,1.,0.923879532511287,1.,0.923879532511287,1.,0.923879532511287,
1.,0.923879532511287,1.,0.923879532511287,1.,0.923879532511287,1.,0.923879532511287,
1.,0.923879532511287,1.,0.923879532511287,1.,0.923879532511287,1.,0.923879532511287,
1.,0.923879532511287,1.,0.923879532511287,1.,0.923879532511287,1.,0.923879532511287,
1.,0.923879532511287,1.,0.923879532511287,1.,0.923879532511287,1.,0.923879532511287,
1.,0.923879532511287,1.,0.923879532511287,1.,0.923879532511287,1.,0.923879532511287,
1.,0.926994624692665,0.994024774641533)))
REPRESENTATION_ITEM('')
SURFACE()
);
#770=(
BOUNDED_SURFACE()
B_SPLINE_SURFACE(1,2,((#183216,#183217,#183218,#183219,#183220,#183221,
#183222,#183223,#183224,#183225,#183226,#183227,#183228,#183229,#183230,
#183231,#183232,#183233,#183234,#183235,#183236,#183237,#183238,#183239,
#183240,#183241,#183242,#183243,#183244,#183245,#183246,#183247,#183248,
#183249,#183250,#183251,#183252,#183253,#183254,#183255,#183256,#183257,
#183258,#183259,#183260,#183261,#183262,#183263,#183264,#183265,#183266,
#183267,#183268,#183269,#183270,#183271,#183272,#183273,#183274,#183275,
#183276,#183277,#183278,#183279,#183280,#183281,#183282,#183283,#183284,
#183285,#183286,#183287,#183288,#183289,#183290,#183291,#183292,#183293,
#183294,#183295,#183296,#183297,#183298,#183299,#183300,#183301,#183302,
#183303,#183304,#183305,#183306,#183307,#183308,#183309,#183310,#183311,
#183312,#183313,#183314,#183315,#183316,#183317,#183318,#183319,#183320,
#183321,#183322,#183323,#183324,#183325,#183326,#183327,#183328,#183329,
#183330,#183331,#183332,#183333,#183334,#183335,#183336,#183337,#183338,
#183339,#183340,#183341,#183342,#183343,#183344,#183345,#183346,#183347,
#183348,#183349,#183350,#183351,#183352,#183353,#183354,#183355,#183356,
#183357,#183358,#183359,#183360,#183361,#183362,#183363,#183364,#183365,
#183366,#183367,#183368,#183369,#183370,#183371,#183372,#183373,#183374,
#183375,#183376,#183377,#183378,#183379,#183380,#183381,#183382,#183383,
#183384,#183385,#183386,#183387,#183388,#183389,#183390,#183391,#183392,
#183393,#183394,#183395,#183396,#183397,#183398,#183399,#183400,#183401,
#183402,#183403,#183404,#183405,#183406,#183407,#183408,#183409,#183410,
#183411,#183412,#183413,#183414,#183415,#183416,#183417,#183418,#183419,
#183420,#183421,#183422,#183423,#183424,#183425,#183426,#183427,#183428,
#183429,#183430,#183431,#183432,#183433,#183434,#183435,#183436,#183437,
#183438,#183439,#183440,#183441,#183442,#183443,#183444,#183445,#183446,
#183447,#183448,#183449,#183450,#183451,#183452,#183453,#183454,#183455,
#183456,#183457,#183458),(#183459,#183460,#183461,#183462,#183463,#183464,
#183465,#183466,#183467,#183468,#183469,#183470,#183471,#183472,#183473,
#183474,#183475,#183476,#183477,#183478,#183479,#183480,#183481,#183482,
#183483,#183484,#183485,#183486,#183487,#183488,#183489,#183490,#183491,
#183492,#183493,#183494,#183495,#183496,#183497,#183498,#183499,#183500,
#183501,#183502,#183503,#183504,#183505,#183506,#183507,#183508,#183509,
#183510,#183511,#183512,#183513,#183514,#183515,#183516,#183517,#183518,
#183519,#183520,#183521,#183522,#183523,#183524,#183525,#183526,#183527,
#183528,#183529,#183530,#183531,#183532,#183533,#183534,#183535,#183536,
#183537,#183538,#183539,#183540,#183541,#183542,#183543,#183544,#183545,
#183546,#183547,#183548,#183549,#183550,#183551,#183552,#183553,#183554,
#183555,#183556,#183557,#183558,#183559,#183560,#183561,#183562,#183563,
#183564,#183565,#183566,#183567,#183568,#183569,#183570,#183571,#183572,
#183573,#183574,#183575,#183576,#183577,#183578,#183579,#183580,#183581,
#183582,#183583,#183584,#183585,#183586,#183587,#183588,#183589,#183590,
#183591,#183592,#183593,#183594,#183595,#183596,#183597,#183598,#183599,
#183600,#183601,#183602,#183603,#183604,#183605,#183606,#183607,#183608,
#183609,#183610,#183611,#183612,#183613,#183614,#183615,#183616,#183617,
#183618,#183619,#183620,#183621,#183622,#183623,#183624,#183625,#183626,
#183627,#183628,#183629,#183630,#183631,#183632,#183633,#183634,#183635,
#183636,#183637,#183638,#183639,#183640,#183641,#183642,#183643,#183644,
#183645,#183646,#183647,#183648,#183649,#183650,#183651,#183652,#183653,
#183654,#183655,#183656,#183657,#183658,#183659,#183660,#183661,#183662,
#183663,#183664,#183665,#183666,#183667,#183668,#183669,#183670,#183671,
#183672,#183673,#183674,#183675,#183676,#183677,#183678,#183679,#183680,
#183681,#183682,#183683,#183684,#183685,#183686,#183687,#183688,#183689,
#183690,#183691,#183692,#183693,#183694,#183695,#183696,#183697,#183698,
#183699,#183700,#183701)),.UNSPECIFIED.,.F.,.F.,.F.)
B_SPLINE_SURFACE_WITH_KNOTS((2,2),(3,2,2,2,2,2,2,2,2,2,2,2,2,2,2,2,2,2,
2,2,2,2,2,2,2,2,2,2,2,2,2,2,2,2,2,2,2,2,2,2,2,2,2,2,2,2,2,2,2,2,2,2,2,2,
2,2,2,2,2,2,2,2,2,2,2,2,2,2,2,2,2,2,2,2,2,2,2,2,2,2,2,2,2,2,2,2,2,2,2,2,
2,2,2,2,2,2,2,2,2,2,2,2,2,2,2,2,2,2,2,2,2,2,2,2,2,2,2,2,2,2,2,3),(0.,1.),
(0.,0.0078125,0.015625,0.0234375,0.03125,0.0390625,0.046875,0.0546875,0.0625,
0.0703125,0.078125,0.0859375,0.09375,0.1015625,0.109375,0.1171875,0.125,
0.1328125,0.140625,0.1484375,0.15625,0.1640625,0.171875,0.1796875,0.1875,
0.1953125,0.203125,0.2109375,0.21875,0.2265625,0.234375,0.2421875,0.25,
0.2578125,0.265625,0.2734375,0.28125,0.2890625,0.296875,0.3046875,0.3125,
0.3203125,0.328125,0.3359375,0.34375,0.3515625,0.359375,0.3671875,0.375,
0.3828125,0.390625,0.3984375,0.40625,0.4140625,0.421875,0.4296875,0.4375,
0.4453125,0.453125,0.4609375,0.46875,0.4765625,0.484375,0.4921875,0.5,0.5078125,
0.515625,0.5234375,0.53125,0.5390625,0.546875,0.5546875,0.5625,0.5703125,
0.578125,0.5859375,0.59375,0.6015625,0.609375,0.6171875,0.625,0.6328125,
0.640625,0.6484375,0.65625,0.6640625,0.671875,0.6796875,0.6875,0.6953125,
0.703125,0.7109375,0.71875,0.7265625,0.734375,0.7421875,0.75,0.7578125,
0.765625,0.7734375,0.78125,0.7890625,0.796875,0.8046875,0.8125,0.8203125,
0.828125,0.8359375,0.84375,0.8515625,0.859375,0.8671875,0.875,0.8828125,
0.890625,0.8984375,0.90625,0.9140625,0.921875,0.9296875,0.9375,0.944992787595834),
 .UNSPECIFIED.)
GEOMETRIC_REPRESENTATION_ITEM()
RATIONAL_B_SPLINE_SURFACE(((1.,0.923879532511287,1.,0.923879532511287,1.,
0.923879532511287,1.,0.923879532511287,1.,0.923879532511287,1.,0.923879532511287,
1.,0.923879532511287,1.,0.923879532511287,1.,0.923879532511287,1.,0.923879532511287,
1.,0.923879532511287,1.,0.923879532511287,1.,0.923879532511287,1.,0.923879532511287,
1.,0.923879532511287,1.,0.923879532511287,1.,0.923879532511287,1.,0.923879532511287,
1.,0.923879532511287,1.,0.923879532511287,1.,0.923879532511287,1.,0.923879532511287,
1.,0.923879532511287,1.,0.923879532511287,1.,0.923879532511287,1.,0.923879532511287,
1.,0.923879532511287,1.,0.923879532511287,1.,0.923879532511287,1.,0.923879532511287,
1.,0.923879532511287,1.,0.923879532511287,1.,0.923879532511287,1.,0.923879532511287,
1.,0.923879532511287,1.,0.923879532511287,1.,0.923879532511287,1.,0.923879532511287,
1.,0.923879532511287,1.,0.923879532511287,1.,0.923879532511287,1.,0.923879532511287,
1.,0.923879532511287,1.,0.923879532511287,1.,0.923879532511287,1.,0.923879532511287,
1.,0.923879532511287,1.,0.923879532511287,1.,0.923879532511287,1.,0.923879532511287,
1.,0.923879532511287,1.,0.923879532511287,1.,0.923879532511287,1.,0.923879532511287,
1.,0.923879532511287,1.,0.923879532511287,1.,0.923879532511287,1.,0.923879532511287,
1.,0.923879532511287,1.,0.923879532511287,1.,0.923879532511287,1.,0.923879532511287,
1.,0.923879532511287,1.,0.923879532511287,1.,0.923879532511287,1.,0.923879532511287,
1.,0.923879532511287,1.,0.923879532511287,1.,0.923879532511287,1.,0.923879532511287,
1.,0.923879532511287,1.,0.923879532511287,1.,0.923879532511287,1.,0.923879532511287,
1.,0.923879532511287,1.,0.923879532511287,1.,0.923879532511287,1.,0.923879532511287,
1.,0.923879532511287,1.,0.923879532511287,1.,0.923879532511287,1.,0.923879532511287,
1.,0.923879532511287,1.,0.923879532511287,1.,0.923879532511287,1.,0.923879532511287,
1.,0.923879532511287,1.,0.923879532511287,1.,0.923879532511287,1.,0.923879532511287,
1.,0.923879532511287,1.,0.923879532511287,1.,0.923879532511287,1.,0.923879532511287,
1.,0.923879532511287,1.,0.923879532511287,1.,0.923879532511287,1.,0.923879532511287,
1.,0.923879532511287,1.,0.923879532511287,1.,0.923879532511287,1.,0.923879532511287,
1.,0.923879532511287,1.,0.923879532511287,1.,0.923879532511287,1.,0.923879532511287,
1.,0.923879532511287,1.,0.923879532511287,1.,0.923879532511287,1.,0.923879532511287,
1.,0.923879532511287,1.,0.923879532511287,1.,0.923879532511287,1.,0.923879532511287,
1.,0.923879532511287,1.,0.923879532511287,1.,0.923879532511287,1.,0.923879532511287,
1.,0.923879532511287,1.,0.923879532511287,1.,0.926994624692665,0.994024774641533),
(1.,0.923879532511287,1.,0.923879532511287,1.,0.923879532511287,1.,0.923879532511287,
1.,0.923879532511287,1.,0.923879532511287,1.,0.923879532511287,1.,0.923879532511287,
1.,0.923879532511287,1.,0.923879532511287,1.,0.923879532511287,1.,0.923879532511287,
1.,0.923879532511287,1.,0.923879532511287,1.,0.923879532511287,1.,0.923879532511287,
1.,0.923879532511287,1.,0.923879532511287,1.,0.923879532511287,1.,0.923879532511287,
1.,0.923879532511287,1.,0.923879532511287,1.,0.923879532511287,1.,0.923879532511287,
1.,0.923879532511287,1.,0.923879532511287,1.,0.923879532511287,1.,0.923879532511287,
1.,0.923879532511287,1.,0.923879532511287,1.,0.923879532511287,1.,0.923879532511287,
1.,0.923879532511287,1.,0.923879532511287,1.,0.923879532511287,1.,0.923879532511287,
1.,0.923879532511287,1.,0.923879532511287,1.,0.923879532511287,1.,0.923879532511287,
1.,0.923879532511287,1.,0.923879532511287,1.,0.923879532511287,1.,0.923879532511287,
1.,0.923879532511287,1.,0.923879532511287,1.,0.923879532511287,1.,0.923879532511287,
1.,0.923879532511287,1.,0.923879532511287,1.,0.923879532511287,1.,0.923879532511287,
1.,0.923879532511287,1.,0.923879532511287,1.,0.923879532511287,1.,0.923879532511287,
1.,0.923879532511287,1.,0.923879532511287,1.,0.923879532511287,1.,0.923879532511287,
1.,0.923879532511287,1.,0.923879532511287,1.,0.923879532511287,1.,0.923879532511287,
1.,0.923879532511287,1.,0.923879532511287,1.,0.923879532511287,1.,0.923879532511287,
1.,0.923879532511287,1.,0.923879532511287,1.,0.923879532511287,1.,0.923879532511287,
1.,0.923879532511287,1.,0.923879532511287,1.,0.923879532511287,1.,0.923879532511287,
1.,0.923879532511287,1.,0.923879532511287,1.,0.923879532511287,1.,0.923879532511287,
1.,0.923879532511287,1.,0.923879532511287,1.,0.923879532511287,1.,0.923879532511287,
1.,0.923879532511287,1.,0.923879532511287,1.,0.923879532511287,1.,0.923879532511287,
1.,0.923879532511287,1.,0.923879532511287,1.,0.923879532511287,1.,0.923879532511287,
1.,0.923879532511287,1.,0.923879532511287,1.,0.923879532511287,1.,0.923879532511287,
1.,0.923879532511287,1.,0.923879532511287,1.,0.923879532511287,1.,0.923879532511287,
1.,0.923879532511287,1.,0.923879532511287,1.,0.923879532511287,1.,0.923879532511287,
1.,0.923879532511287,1.,0.923879532511287,1.,0.923879532511287,1.,0.923879532511287,
1.,0.923879532511287,1.,0.923879532511287,1.,0.923879532511287,1.,0.923879532511287,
1.,0.923879532511287,1.,0.923879532511287,1.,0.923879532511287,1.,0.923879532511287,
1.,0.923879532511287,1.,0.923879532511287,1.,0.923879532511287,1.,0.923879532511287,
1.,0.926994624692665,0.994024774641533)))
REPRESENTATION_ITEM('')
SURFACE()
);
#771=(
BOUNDED_SURFACE()
B_SPLINE_SURFACE(1,2,((#183728,#183729,#183730,#183731,#183732,#183733,
#183734,#183735,#183736,#183737,#183738,#183739,#183740,#183741,#183742,
#183743,#183744,#183745,#183746,#183747,#183748,#183749,#183750,#183751,
#183752,#183753,#183754,#183755,#183756,#183757,#183758,#183759,#183760,
#183761,#183762,#183763,#183764,#183765,#183766,#183767,#183768,#183769,
#183770,#183771,#183772,#183773,#183774,#183775,#183776,#183777,#183778,
#183779,#183780,#183781,#183782,#183783,#183784,#183785,#183786,#183787,
#183788,#183789,#183790,#183791,#183792,#183793,#183794,#183795,#183796,
#183797,#183798,#183799,#183800,#183801,#183802,#183803,#183804,#183805,
#183806,#183807,#183808,#183809,#183810,#183811,#183812,#183813,#183814,
#183815,#183816,#183817,#183818,#183819,#183820,#183821,#183822,#183823,
#183824,#183825,#183826,#183827,#183828,#183829,#183830,#183831,#183832,
#183833,#183834,#183835,#183836,#183837,#183838,#183839,#183840,#183841,
#183842,#183843,#183844,#183845,#183846,#183847,#183848,#183849,#183850,
#183851,#183852,#183853,#183854,#183855,#183856,#183857,#183858,#183859,
#183860,#183861,#183862,#183863,#183864,#183865,#183866,#183867,#183868,
#183869,#183870,#183871,#183872,#183873,#183874,#183875,#183876,#183877,
#183878,#183879,#183880,#183881,#183882,#183883,#183884,#183885,#183886,
#183887,#183888,#183889,#183890,#183891,#183892,#183893,#183894,#183895,
#183896,#183897,#183898,#183899,#183900,#183901,#183902,#183903,#183904,
#183905,#183906,#183907,#183908,#183909,#183910,#183911,#183912,#183913,
#183914,#183915,#183916,#183917,#183918,#183919,#183920,#183921,#183922,
#183923,#183924,#183925,#183926,#183927,#183928,#183929,#183930,#183931,
#183932,#183933,#183934,#183935,#183936,#183937,#183938,#183939,#183940,
#183941,#183942,#183943,#183944,#183945,#183946,#183947,#183948,#183949,
#183950,#183951,#183952,#183953,#183954,#183955,#183956,#183957,#183958,
#183959,#183960,#183961,#183962,#183963,#183964,#183965,#183966,#183967,
#183968,#183969,#183970),(#183971,#183972,#183973,#183974,#183975,#183976,
#183977,#183978,#183979,#183980,#183981,#183982,#183983,#183984,#183985,
#183986,#183987,#183988,#183989,#183990,#183991,#183992,#183993,#183994,
#183995,#183996,#183997,#183998,#183999,#184000,#184001,#184002,#184003,
#184004,#184005,#184006,#184007,#184008,#184009,#184010,#184011,#184012,
#184013,#184014,#184015,#184016,#184017,#184018,#184019,#184020,#184021,
#184022,#184023,#184024,#184025,#184026,#184027,#184028,#184029,#184030,
#184031,#184032,#184033,#184034,#184035,#184036,#184037,#184038,#184039,
#184040,#184041,#184042,#184043,#184044,#184045,#184046,#184047,#184048,
#184049,#184050,#184051,#184052,#184053,#184054,#184055,#184056,#184057,
#184058,#184059,#184060,#184061,#184062,#184063,#184064,#184065,#184066,
#184067,#184068,#184069,#184070,#184071,#184072,#184073,#184074,#184075,
#184076,#184077,#184078,#184079,#184080,#184081,#184082,#184083,#184084,
#184085,#184086,#184087,#184088,#184089,#184090,#184091,#184092,#184093,
#184094,#184095,#184096,#184097,#184098,#184099,#184100,#184101,#184102,
#184103,#184104,#184105,#184106,#184107,#184108,#184109,#184110,#184111,
#184112,#184113,#184114,#184115,#184116,#184117,#184118,#184119,#184120,
#184121,#184122,#184123,#184124,#184125,#184126,#184127,#184128,#184129,
#184130,#184131,#184132,#184133,#184134,#184135,#184136,#184137,#184138,
#184139,#184140,#184141,#184142,#184143,#184144,#184145,#184146,#184147,
#184148,#184149,#184150,#184151,#184152,#184153,#184154,#184155,#184156,
#184157,#184158,#184159,#184160,#184161,#184162,#184163,#184164,#184165,
#184166,#184167,#184168,#184169,#184170,#184171,#184172,#184173,#184174,
#184175,#184176,#184177,#184178,#184179,#184180,#184181,#184182,#184183,
#184184,#184185,#184186,#184187,#184188,#184189,#184190,#184191,#184192,
#184193,#184194,#184195,#184196,#184197,#184198,#184199,#184200,#184201,
#184202,#184203,#184204,#184205,#184206,#184207,#184208,#184209,#184210,
#184211,#184212,#184213)),.UNSPECIFIED.,.F.,.F.,.F.)
B_SPLINE_SURFACE_WITH_KNOTS((2,2),(3,2,2,2,2,2,2,2,2,2,2,2,2,2,2,2,2,2,
2,2,2,2,2,2,2,2,2,2,2,2,2,2,2,2,2,2,2,2,2,2,2,2,2,2,2,2,2,2,2,2,2,2,2,2,
2,2,2,2,2,2,2,2,2,2,2,2,2,2,2,2,2,2,2,2,2,2,2,2,2,2,2,2,2,2,2,2,2,2,2,2,
2,2,2,2,2,2,2,2,2,2,2,2,2,2,2,2,2,2,2,2,2,2,2,2,2,2,2,2,2,2,2,3),(0.,1.),
(0.,0.0078125,0.015625,0.0234375,0.03125,0.0390625,0.046875,0.0546875,0.0625,
0.0703125,0.078125,0.0859375,0.09375,0.1015625,0.109375,0.1171875,0.125,
0.1328125,0.140625,0.1484375,0.15625,0.1640625,0.171875,0.1796875,0.1875,
0.1953125,0.203125,0.2109375,0.21875,0.2265625,0.234375,0.2421875,0.25,
0.2578125,0.265625,0.2734375,0.28125,0.2890625,0.296875,0.3046875,0.3125,
0.3203125,0.328125,0.3359375,0.34375,0.3515625,0.359375,0.3671875,0.375,
0.3828125,0.390625,0.3984375,0.40625,0.4140625,0.421875,0.4296875,0.4375,
0.4453125,0.453125,0.4609375,0.46875,0.4765625,0.484375,0.4921875,0.5,0.5078125,
0.515625,0.5234375,0.53125,0.5390625,0.546875,0.5546875,0.5625,0.5703125,
0.578125,0.5859375,0.59375,0.6015625,0.609375,0.6171875,0.625,0.6328125,
0.640625,0.6484375,0.65625,0.6640625,0.671875,0.6796875,0.6875,0.6953125,
0.703125,0.7109375,0.71875,0.7265625,0.734375,0.7421875,0.75,0.7578125,
0.765625,0.7734375,0.78125,0.7890625,0.796875,0.8046875,0.8125,0.8203125,
0.828125,0.8359375,0.84375,0.8515625,0.859375,0.8671875,0.875,0.8828125,
0.890625,0.8984375,0.90625,0.9140625,0.921875,0.9296875,0.9375,0.944992786249728),
 .UNSPECIFIED.)
GEOMETRIC_REPRESENTATION_ITEM()
RATIONAL_B_SPLINE_SURFACE(((1.,0.923879532511287,1.,0.923879532511287,1.,
0.923879532511287,1.,0.923879532511287,1.,0.923879532511287,1.,0.923879532511287,
1.,0.923879532511287,1.,0.923879532511287,1.,0.923879532511287,1.,0.923879532511287,
1.,0.923879532511287,1.,0.923879532511287,1.,0.923879532511287,1.,0.923879532511287,
1.,0.923879532511287,1.,0.923879532511287,1.,0.923879532511287,1.,0.923879532511287,
1.,0.923879532511287,1.,0.923879532511287,1.,0.923879532511287,1.,0.923879532511287,
1.,0.923879532511287,1.,0.923879532511287,1.,0.923879532511287,1.,0.923879532511287,
1.,0.923879532511287,1.,0.923879532511287,1.,0.923879532511287,1.,0.923879532511287,
1.,0.923879532511287,1.,0.923879532511287,1.,0.923879532511287,1.,0.923879532511287,
1.,0.923879532511287,1.,0.923879532511287,1.,0.923879532511287,1.,0.923879532511287,
1.,0.923879532511287,1.,0.923879532511287,1.,0.923879532511287,1.,0.923879532511287,
1.,0.923879532511287,1.,0.923879532511287,1.,0.923879532511287,1.,0.923879532511287,
1.,0.923879532511287,1.,0.923879532511287,1.,0.923879532511287,1.,0.923879532511287,
1.,0.923879532511287,1.,0.923879532511287,1.,0.923879532511287,1.,0.923879532511287,
1.,0.923879532511287,1.,0.923879532511287,1.,0.923879532511287,1.,0.923879532511287,
1.,0.923879532511287,1.,0.923879532511287,1.,0.923879532511287,1.,0.923879532511287,
1.,0.923879532511287,1.,0.923879532511287,1.,0.923879532511287,1.,0.923879532511287,
1.,0.923879532511287,1.,0.923879532511287,1.,0.923879532511287,1.,0.923879532511287,
1.,0.923879532511287,1.,0.923879532511287,1.,0.923879532511287,1.,0.923879532511287,
1.,0.923879532511287,1.,0.923879532511287,1.,0.923879532511287,1.,0.923879532511287,
1.,0.923879532511287,1.,0.923879532511287,1.,0.923879532511287,1.,0.923879532511287,
1.,0.923879532511287,1.,0.923879532511287,1.,0.923879532511287,1.,0.923879532511287,
1.,0.923879532511287,1.,0.923879532511287,1.,0.923879532511287,1.,0.923879532511287,
1.,0.923879532511287,1.,0.923879532511287,1.,0.923879532511287,1.,0.923879532511287,
1.,0.923879532511287,1.,0.923879532511287,1.,0.923879532511287,1.,0.923879532511287,
1.,0.923879532511287,1.,0.923879532511287,1.,0.923879532511287,1.,0.923879532511287,
1.,0.923879532511287,1.,0.923879532511287,1.,0.923879532511287,1.,0.923879532511287,
1.,0.923879532511287,1.,0.923879532511287,1.,0.923879532511287,1.,0.923879532511287,
1.,0.923879532511287,1.,0.923879532511287,1.,0.923879532511287,1.,0.923879532511287,
1.,0.923879532511287,1.,0.923879532511287,1.,0.923879532511287,1.,0.923879532511287,
1.,0.923879532511287,1.,0.923879532511287,1.,0.926994637808348,0.994024750557114),
(1.,0.923879532511287,1.,0.923879532511287,1.,0.923879532511287,1.,0.923879532511287,
1.,0.923879532511287,1.,0.923879532511287,1.,0.923879532511287,1.,0.923879532511287,
1.,0.923879532511287,1.,0.923879532511287,1.,0.923879532511287,1.,0.923879532511287,
1.,0.923879532511287,1.,0.923879532511287,1.,0.923879532511287,1.,0.923879532511287,
1.,0.923879532511287,1.,0.923879532511287,1.,0.923879532511287,1.,0.923879532511287,
1.,0.923879532511287,1.,0.923879532511287,1.,0.923879532511287,1.,0.923879532511287,
1.,0.923879532511287,1.,0.923879532511287,1.,0.923879532511287,1.,0.923879532511287,
1.,0.923879532511287,1.,0.923879532511287,1.,0.923879532511287,1.,0.923879532511287,
1.,0.923879532511287,1.,0.923879532511287,1.,0.923879532511287,1.,0.923879532511287,
1.,0.923879532511287,1.,0.923879532511287,1.,0.923879532511287,1.,0.923879532511287,
1.,0.923879532511287,1.,0.923879532511287,1.,0.923879532511287,1.,0.923879532511287,
1.,0.923879532511287,1.,0.923879532511287,1.,0.923879532511287,1.,0.923879532511287,
1.,0.923879532511287,1.,0.923879532511287,1.,0.923879532511287,1.,0.923879532511287,
1.,0.923879532511287,1.,0.923879532511287,1.,0.923879532511287,1.,0.923879532511287,
1.,0.923879532511287,1.,0.923879532511287,1.,0.923879532511287,1.,0.923879532511287,
1.,0.923879532511287,1.,0.923879532511287,1.,0.923879532511287,1.,0.923879532511287,
1.,0.923879532511287,1.,0.923879532511287,1.,0.923879532511287,1.,0.923879532511287,
1.,0.923879532511287,1.,0.923879532511287,1.,0.923879532511287,1.,0.923879532511287,
1.,0.923879532511287,1.,0.923879532511287,1.,0.923879532511287,1.,0.923879532511287,
1.,0.923879532511287,1.,0.923879532511287,1.,0.923879532511287,1.,0.923879532511287,
1.,0.923879532511287,1.,0.923879532511287,1.,0.923879532511287,1.,0.923879532511287,
1.,0.923879532511287,1.,0.923879532511287,1.,0.923879532511287,1.,0.923879532511287,
1.,0.923879532511287,1.,0.923879532511287,1.,0.923879532511287,1.,0.923879532511287,
1.,0.923879532511287,1.,0.923879532511287,1.,0.923879532511287,1.,0.923879532511287,
1.,0.923879532511287,1.,0.923879532511287,1.,0.923879532511287,1.,0.923879532511287,
1.,0.923879532511287,1.,0.923879532511287,1.,0.923879532511287,1.,0.923879532511287,
1.,0.923879532511287,1.,0.923879532511287,1.,0.923879532511287,1.,0.923879532511287,
1.,0.923879532511287,1.,0.923879532511287,1.,0.923879532511287,1.,0.923879532511287,
1.,0.923879532511287,1.,0.923879532511287,1.,0.923879532511287,1.,0.923879532511287,
1.,0.923879532511287,1.,0.923879532511287,1.,0.923879532511287,1.,0.923879532511287,
1.,0.926994637808348,0.994024750557114)))
REPRESENTATION_ITEM('')
SURFACE()
);
#772=(
BOUNDED_SURFACE()
B_SPLINE_SURFACE(1,2,((#184233,#184234,#184235,#184236,#184237,#184238,
#184239,#184240,#184241,#184242,#184243,#184244,#184245,#184246,#184247,
#184248,#184249,#184250,#184251,#184252,#184253,#184254,#184255,#184256,
#184257,#184258,#184259,#184260,#184261,#184262,#184263,#184264,#184265,
#184266,#184267,#184268,#184269,#184270,#184271,#184272,#184273,#184274,
#184275,#184276,#184277,#184278,#184279,#184280,#184281,#184282,#184283,
#184284,#184285,#184286,#184287,#184288,#184289,#184290,#184291,#184292,
#184293,#184294,#184295,#184296,#184297,#184298,#184299,#184300,#184301,
#184302,#184303,#184304,#184305,#184306,#184307,#184308,#184309,#184310,
#184311,#184312,#184313,#184314,#184315,#184316,#184317,#184318,#184319,
#184320,#184321,#184322,#184323,#184324,#184325,#184326,#184327,#184328,
#184329,#184330,#184331,#184332,#184333,#184334,#184335,#184336,#184337,
#184338,#184339,#184340,#184341,#184342,#184343,#184344,#184345,#184346,
#184347,#184348,#184349,#184350,#184351,#184352,#184353,#184354,#184355,
#184356,#184357,#184358,#184359,#184360,#184361,#184362,#184363,#184364,
#184365,#184366,#184367,#184368,#184369,#184370,#184371,#184372,#184373,
#184374,#184375,#184376,#184377,#184378,#184379,#184380,#184381,#184382,
#184383,#184384,#184385,#184386,#184387,#184388,#184389,#184390,#184391,
#184392,#184393,#184394,#184395,#184396,#184397,#184398,#184399,#184400,
#184401,#184402,#184403,#184404,#184405,#184406,#184407,#184408,#184409,
#184410,#184411,#184412,#184413,#184414,#184415,#184416,#184417,#184418,
#184419,#184420,#184421,#184422,#184423,#184424,#184425,#184426,#184427,
#184428,#184429,#184430,#184431,#184432,#184433,#184434,#184435,#184436,
#184437,#184438,#184439,#184440,#184441,#184442,#184443,#184444,#184445,
#184446,#184447,#184448,#184449,#184450,#184451,#184452,#184453,#184454,
#184455,#184456,#184457,#184458,#184459,#184460,#184461,#184462,#184463,
#184464,#184465,#184466,#184467,#184468,#184469,#184470,#184471,#184472,
#184473,#184474,#184475),(#184476,#184477,#184478,#184479,#184480,#184481,
#184482,#184483,#184484,#184485,#184486,#184487,#184488,#184489,#184490,
#184491,#184492,#184493,#184494,#184495,#184496,#184497,#184498,#184499,
#184500,#184501,#184502,#184503,#184504,#184505,#184506,#184507,#184508,
#184509,#184510,#184511,#184512,#184513,#184514,#184515,#184516,#184517,
#184518,#184519,#184520,#184521,#184522,#184523,#184524,#184525,#184526,
#184527,#184528,#184529,#184530,#184531,#184532,#184533,#184534,#184535,
#184536,#184537,#184538,#184539,#184540,#184541,#184542,#184543,#184544,
#184545,#184546,#184547,#184548,#184549,#184550,#184551,#184552,#184553,
#184554,#184555,#184556,#184557,#184558,#184559,#184560,#184561,#184562,
#184563,#184564,#184565,#184566,#184567,#184568,#184569,#184570,#184571,
#184572,#184573,#184574,#184575,#184576,#184577,#184578,#184579,#184580,
#184581,#184582,#184583,#184584,#184585,#184586,#184587,#184588,#184589,
#184590,#184591,#184592,#184593,#184594,#184595,#184596,#184597,#184598,
#184599,#184600,#184601,#184602,#184603,#184604,#184605,#184606,#184607,
#184608,#184609,#184610,#184611,#184612,#184613,#184614,#184615,#184616,
#184617,#184618,#184619,#184620,#184621,#184622,#184623,#184624,#184625,
#184626,#184627,#184628,#184629,#184630,#184631,#184632,#184633,#184634,
#184635,#184636,#184637,#184638,#184639,#184640,#184641,#184642,#184643,
#184644,#184645,#184646,#184647,#184648,#184649,#184650,#184651,#184652,
#184653,#184654,#184655,#184656,#184657,#184658,#184659,#184660,#184661,
#184662,#184663,#184664,#184665,#184666,#184667,#184668,#184669,#184670,
#184671,#184672,#184673,#184674,#184675,#184676,#184677,#184678,#184679,
#184680,#184681,#184682,#184683,#184684,#184685,#184686,#184687,#184688,
#184689,#184690,#184691,#184692,#184693,#184694,#184695,#184696,#184697,
#184698,#184699,#184700,#184701,#184702,#184703,#184704,#184705,#184706,
#184707,#184708,#184709,#184710,#184711,#184712,#184713,#184714,#184715,
#184716,#184717,#184718)),.UNSPECIFIED.,.F.,.F.,.F.)
B_SPLINE_SURFACE_WITH_KNOTS((2,2),(3,2,2,2,2,2,2,2,2,2,2,2,2,2,2,2,2,2,
2,2,2,2,2,2,2,2,2,2,2,2,2,2,2,2,2,2,2,2,2,2,2,2,2,2,2,2,2,2,2,2,2,2,2,2,
2,2,2,2,2,2,2,2,2,2,2,2,2,2,2,2,2,2,2,2,2,2,2,2,2,2,2,2,2,2,2,2,2,2,2,2,
2,2,2,2,2,2,2,2,2,2,2,2,2,2,2,2,2,2,2,2,2,2,2,2,2,2,2,2,2,2,2,3),(0.,1.),
(0.,0.0078125,0.015625,0.0234375,0.03125,0.0390625,0.046875,0.0546875,0.0625,
0.0703125,0.078125,0.0859375,0.09375,0.1015625,0.109375,0.1171875,0.125,
0.1328125,0.140625,0.1484375,0.15625,0.1640625,0.171875,0.1796875,0.1875,
0.1953125,0.203125,0.2109375,0.21875,0.2265625,0.234375,0.2421875,0.25,
0.2578125,0.265625,0.2734375,0.28125,0.2890625,0.296875,0.3046875,0.3125,
0.3203125,0.328125,0.3359375,0.34375,0.3515625,0.359375,0.3671875,0.375,
0.3828125,0.390625,0.3984375,0.40625,0.4140625,0.421875,0.4296875,0.4375,
0.4453125,0.453125,0.4609375,0.46875,0.4765625,0.484375,0.4921875,0.5,0.5078125,
0.515625,0.5234375,0.53125,0.5390625,0.546875,0.5546875,0.5625,0.5703125,
0.578125,0.5859375,0.59375,0.6015625,0.609375,0.6171875,0.625,0.6328125,
0.640625,0.6484375,0.65625,0.6640625,0.671875,0.6796875,0.6875,0.6953125,
0.703125,0.7109375,0.71875,0.7265625,0.734375,0.7421875,0.75,0.7578125,
0.765625,0.7734375,0.78125,0.7890625,0.796875,0.8046875,0.8125,0.8203125,
0.828125,0.8359375,0.84375,0.8515625,0.859375,0.8671875,0.875,0.8828125,
0.890625,0.8984375,0.90625,0.9140625,0.921875,0.9296875,0.9375,0.944992786249728),
 .UNSPECIFIED.)
GEOMETRIC_REPRESENTATION_ITEM()
RATIONAL_B_SPLINE_SURFACE(((1.,0.923879532511287,1.,0.923879532511287,1.,
0.923879532511287,1.,0.923879532511287,1.,0.923879532511287,1.,0.923879532511287,
1.,0.923879532511287,1.,0.923879532511287,1.,0.923879532511287,1.,0.923879532511287,
1.,0.923879532511287,1.,0.923879532511287,1.,0.923879532511287,1.,0.923879532511287,
1.,0.923879532511287,1.,0.923879532511287,1.,0.923879532511287,1.,0.923879532511287,
1.,0.923879532511287,1.,0.923879532511287,1.,0.923879532511287,1.,0.923879532511287,
1.,0.923879532511287,1.,0.923879532511287,1.,0.923879532511287,1.,0.923879532511287,
1.,0.923879532511287,1.,0.923879532511287,1.,0.923879532511287,1.,0.923879532511287,
1.,0.923879532511287,1.,0.923879532511287,1.,0.923879532511287,1.,0.923879532511287,
1.,0.923879532511287,1.,0.923879532511287,1.,0.923879532511287,1.,0.923879532511287,
1.,0.923879532511287,1.,0.923879532511287,1.,0.923879532511287,1.,0.923879532511287,
1.,0.923879532511287,1.,0.923879532511287,1.,0.923879532511287,1.,0.923879532511287,
1.,0.923879532511287,1.,0.923879532511287,1.,0.923879532511287,1.,0.923879532511287,
1.,0.923879532511287,1.,0.923879532511287,1.,0.923879532511287,1.,0.923879532511287,
1.,0.923879532511287,1.,0.923879532511287,1.,0.923879532511287,1.,0.923879532511287,
1.,0.923879532511287,1.,0.923879532511287,1.,0.923879532511287,1.,0.923879532511287,
1.,0.923879532511287,1.,0.923879532511287,1.,0.923879532511287,1.,0.923879532511287,
1.,0.923879532511287,1.,0.923879532511287,1.,0.923879532511287,1.,0.923879532511287,
1.,0.923879532511287,1.,0.923879532511287,1.,0.923879532511287,1.,0.923879532511287,
1.,0.923879532511287,1.,0.923879532511287,1.,0.923879532511287,1.,0.923879532511287,
1.,0.923879532511287,1.,0.923879532511287,1.,0.923879532511287,1.,0.923879532511287,
1.,0.923879532511287,1.,0.923879532511287,1.,0.923879532511287,1.,0.923879532511287,
1.,0.923879532511287,1.,0.923879532511287,1.,0.923879532511287,1.,0.923879532511287,
1.,0.923879532511287,1.,0.923879532511287,1.,0.923879532511287,1.,0.923879532511287,
1.,0.923879532511287,1.,0.923879532511287,1.,0.923879532511287,1.,0.923879532511287,
1.,0.923879532511287,1.,0.923879532511287,1.,0.923879532511287,1.,0.923879532511287,
1.,0.923879532511287,1.,0.923879532511287,1.,0.923879532511287,1.,0.923879532511287,
1.,0.923879532511287,1.,0.923879532511287,1.,0.923879532511287,1.,0.923879532511287,
1.,0.923879532511287,1.,0.923879532511287,1.,0.923879532511287,1.,0.923879532511287,
1.,0.923879532511287,1.,0.923879532511287,1.,0.923879532511287,1.,0.923879532511287,
1.,0.923879532511287,1.,0.923879532511287,1.,0.926994637808348,0.994024750557114),
(1.,0.923879532511287,1.,0.923879532511287,1.,0.923879532511287,1.,0.923879532511287,
1.,0.923879532511287,1.,0.923879532511287,1.,0.923879532511287,1.,0.923879532511287,
1.,0.923879532511287,1.,0.923879532511287,1.,0.923879532511287,1.,0.923879532511287,
1.,0.923879532511287,1.,0.923879532511287,1.,0.923879532511287,1.,0.923879532511287,
1.,0.923879532511287,1.,0.923879532511287,1.,0.923879532511287,1.,0.923879532511287,
1.,0.923879532511287,1.,0.923879532511287,1.,0.923879532511287,1.,0.923879532511287,
1.,0.923879532511287,1.,0.923879532511287,1.,0.923879532511287,1.,0.923879532511287,
1.,0.923879532511287,1.,0.923879532511287,1.,0.923879532511287,1.,0.923879532511287,
1.,0.923879532511287,1.,0.923879532511287,1.,0.923879532511287,1.,0.923879532511287,
1.,0.923879532511287,1.,0.923879532511287,1.,0.923879532511287,1.,0.923879532511287,
1.,0.923879532511287,1.,0.923879532511287,1.,0.923879532511287,1.,0.923879532511287,
1.,0.923879532511287,1.,0.923879532511287,1.,0.923879532511287,1.,0.923879532511287,
1.,0.923879532511287,1.,0.923879532511287,1.,0.923879532511287,1.,0.923879532511287,
1.,0.923879532511287,1.,0.923879532511287,1.,0.923879532511287,1.,0.923879532511287,
1.,0.923879532511287,1.,0.923879532511287,1.,0.923879532511287,1.,0.923879532511287,
1.,0.923879532511287,1.,0.923879532511287,1.,0.923879532511287,1.,0.923879532511287,
1.,0.923879532511287,1.,0.923879532511287,1.,0.923879532511287,1.,0.923879532511287,
1.,0.923879532511287,1.,0.923879532511287,1.,0.923879532511287,1.,0.923879532511287,
1.,0.923879532511287,1.,0.923879532511287,1.,0.923879532511287,1.,0.923879532511287,
1.,0.923879532511287,1.,0.923879532511287,1.,0.923879532511287,1.,0.923879532511287,
1.,0.923879532511287,1.,0.923879532511287,1.,0.923879532511287,1.,0.923879532511287,
1.,0.923879532511287,1.,0.923879532511287,1.,0.923879532511287,1.,0.923879532511287,
1.,0.923879532511287,1.,0.923879532511287,1.,0.923879532511287,1.,0.923879532511287,
1.,0.923879532511287,1.,0.923879532511287,1.,0.923879532511287,1.,0.923879532511287,
1.,0.923879532511287,1.,0.923879532511287,1.,0.923879532511287,1.,0.923879532511287,
1.,0.923879532511287,1.,0.923879532511287,1.,0.923879532511287,1.,0.923879532511287,
1.,0.923879532511287,1.,0.923879532511287,1.,0.923879532511287,1.,0.923879532511287,
1.,0.923879532511287,1.,0.923879532511287,1.,0.923879532511287,1.,0.923879532511287,
1.,0.923879532511287,1.,0.923879532511287,1.,0.923879532511287,1.,0.923879532511287,
1.,0.923879532511287,1.,0.923879532511287,1.,0.923879532511287,1.,0.923879532511287,
1.,0.926994637808348,0.994024750557114)))
REPRESENTATION_ITEM('')
SURFACE()
);
#773=(
BOUNDED_SURFACE()
B_SPLINE_SURFACE(1,2,((#184738,#184739,#184740,#184741,#184742,#184743,
#184744,#184745,#184746,#184747,#184748,#184749,#184750,#184751,#184752,
#184753,#184754,#184755,#184756,#184757,#184758,#184759,#184760,#184761,
#184762,#184763,#184764,#184765,#184766,#184767,#184768,#184769,#184770,
#184771,#184772,#184773,#184774,#184775,#184776,#184777,#184778,#184779,
#184780,#184781,#184782,#184783,#184784,#184785,#184786,#184787,#184788,
#184789,#184790,#184791,#184792,#184793,#184794,#184795,#184796,#184797,
#184798,#184799,#184800,#184801,#184802,#184803,#184804,#184805,#184806,
#184807,#184808,#184809,#184810,#184811,#184812,#184813,#184814,#184815,
#184816,#184817,#184818,#184819,#184820,#184821,#184822,#184823,#184824,
#184825,#184826,#184827,#184828,#184829,#184830,#184831,#184832,#184833,
#184834,#184835,#184836,#184837,#184838,#184839,#184840,#184841,#184842,
#184843,#184844,#184845,#184846,#184847,#184848,#184849,#184850,#184851,
#184852,#184853,#184854,#184855,#184856,#184857,#184858,#184859,#184860,
#184861,#184862,#184863,#184864,#184865,#184866,#184867,#184868,#184869,
#184870,#184871,#184872,#184873,#184874,#184875,#184876,#184877,#184878,
#184879,#184880,#184881,#184882,#184883,#184884,#184885,#184886,#184887,
#184888,#184889,#184890,#184891,#184892,#184893,#184894,#184895,#184896,
#184897,#184898,#184899,#184900,#184901,#184902,#184903,#184904,#184905,
#184906,#184907,#184908,#184909,#184910,#184911,#184912,#184913,#184914,
#184915,#184916,#184917,#184918,#184919,#184920,#184921,#184922,#184923,
#184924,#184925,#184926,#184927,#184928,#184929,#184930,#184931,#184932,
#184933,#184934,#184935,#184936,#184937,#184938,#184939,#184940,#184941,
#184942,#184943,#184944,#184945,#184946,#184947,#184948,#184949,#184950,
#184951,#184952,#184953,#184954,#184955,#184956,#184957,#184958,#184959,
#184960,#184961,#184962,#184963,#184964,#184965,#184966,#184967,#184968,
#184969,#184970,#184971,#184972,#184973,#184974,#184975,#184976,#184977,
#184978,#184979,#184980),(#184981,#184982,#184983,#184984,#184985,#184986,
#184987,#184988,#184989,#184990,#184991,#184992,#184993,#184994,#184995,
#184996,#184997,#184998,#184999,#185000,#185001,#185002,#185003,#185004,
#185005,#185006,#185007,#185008,#185009,#185010,#185011,#185012,#185013,
#185014,#185015,#185016,#185017,#185018,#185019,#185020,#185021,#185022,
#185023,#185024,#185025,#185026,#185027,#185028,#185029,#185030,#185031,
#185032,#185033,#185034,#185035,#185036,#185037,#185038,#185039,#185040,
#185041,#185042,#185043,#185044,#185045,#185046,#185047,#185048,#185049,
#185050,#185051,#185052,#185053,#185054,#185055,#185056,#185057,#185058,
#185059,#185060,#185061,#185062,#185063,#185064,#185065,#185066,#185067,
#185068,#185069,#185070,#185071,#185072,#185073,#185074,#185075,#185076,
#185077,#185078,#185079,#185080,#185081,#185082,#185083,#185084,#185085,
#185086,#185087,#185088,#185089,#185090,#185091,#185092,#185093,#185094,
#185095,#185096,#185097,#185098,#185099,#185100,#185101,#185102,#185103,
#185104,#185105,#185106,#185107,#185108,#185109,#185110,#185111,#185112,
#185113,#185114,#185115,#185116,#185117,#185118,#185119,#185120,#185121,
#185122,#185123,#185124,#185125,#185126,#185127,#185128,#185129,#185130,
#185131,#185132,#185133,#185134,#185135,#185136,#185137,#185138,#185139,
#185140,#185141,#185142,#185143,#185144,#185145,#185146,#185147,#185148,
#185149,#185150,#185151,#185152,#185153,#185154,#185155,#185156,#185157,
#185158,#185159,#185160,#185161,#185162,#185163,#185164,#185165,#185166,
#185167,#185168,#185169,#185170,#185171,#185172,#185173,#185174,#185175,
#185176,#185177,#185178,#185179,#185180,#185181,#185182,#185183,#185184,
#185185,#185186,#185187,#185188,#185189,#185190,#185191,#185192,#185193,
#185194,#185195,#185196,#185197,#185198,#185199,#185200,#185201,#185202,
#185203,#185204,#185205,#185206,#185207,#185208,#185209,#185210,#185211,
#185212,#185213,#185214,#185215,#185216,#185217,#185218,#185219,#185220,
#185221,#185222,#185223)),.UNSPECIFIED.,.F.,.F.,.F.)
B_SPLINE_SURFACE_WITH_KNOTS((2,2),(3,2,2,2,2,2,2,2,2,2,2,2,2,2,2,2,2,2,
2,2,2,2,2,2,2,2,2,2,2,2,2,2,2,2,2,2,2,2,2,2,2,2,2,2,2,2,2,2,2,2,2,2,2,2,
2,2,2,2,2,2,2,2,2,2,2,2,2,2,2,2,2,2,2,2,2,2,2,2,2,2,2,2,2,2,2,2,2,2,2,2,
2,2,2,2,2,2,2,2,2,2,2,2,2,2,2,2,2,2,2,2,2,2,2,2,2,2,2,2,2,2,2,3),(0.,1.),
(0.,0.0078125,0.015625,0.0234375,0.03125,0.0390625,0.046875,0.0546875,0.0625,
0.0703125,0.078125,0.0859375,0.09375,0.1015625,0.109375,0.1171875,0.125,
0.1328125,0.140625,0.1484375,0.15625,0.1640625,0.171875,0.1796875,0.1875,
0.1953125,0.203125,0.2109375,0.21875,0.2265625,0.234375,0.2421875,0.25,
0.2578125,0.265625,0.2734375,0.28125,0.2890625,0.296875,0.3046875,0.3125,
0.3203125,0.328125,0.3359375,0.34375,0.3515625,0.359375,0.3671875,0.375,
0.3828125,0.390625,0.3984375,0.40625,0.4140625,0.421875,0.4296875,0.4375,
0.4453125,0.453125,0.4609375,0.46875,0.4765625,0.484375,0.4921875,0.5,0.5078125,
0.515625,0.5234375,0.53125,0.5390625,0.546875,0.5546875,0.5625,0.5703125,
0.578125,0.5859375,0.59375,0.6015625,0.609375,0.6171875,0.625,0.6328125,
0.640625,0.6484375,0.65625,0.6640625,0.671875,0.6796875,0.6875,0.6953125,
0.703125,0.7109375,0.71875,0.7265625,0.734375,0.7421875,0.75,0.7578125,
0.765625,0.7734375,0.78125,0.7890625,0.796875,0.8046875,0.8125,0.8203125,
0.828125,0.8359375,0.84375,0.8515625,0.859375,0.8671875,0.875,0.8828125,
0.890625,0.8984375,0.90625,0.9140625,0.921875,0.9296875,0.9375,0.944992786249728),
 .UNSPECIFIED.)
GEOMETRIC_REPRESENTATION_ITEM()
RATIONAL_B_SPLINE_SURFACE(((1.,0.923879532511287,1.,0.923879532511287,1.,
0.923879532511287,1.,0.923879532511287,1.,0.923879532511287,1.,0.923879532511287,
1.,0.923879532511287,1.,0.923879532511287,1.,0.923879532511287,1.,0.923879532511287,
1.,0.923879532511287,1.,0.923879532511287,1.,0.923879532511287,1.,0.923879532511287,
1.,0.923879532511287,1.,0.923879532511287,1.,0.923879532511287,1.,0.923879532511287,
1.,0.923879532511287,1.,0.923879532511287,1.,0.923879532511287,1.,0.923879532511287,
1.,0.923879532511287,1.,0.923879532511287,1.,0.923879532511287,1.,0.923879532511287,
1.,0.923879532511287,1.,0.923879532511287,1.,0.923879532511287,1.,0.923879532511287,
1.,0.923879532511287,1.,0.923879532511287,1.,0.923879532511287,1.,0.923879532511287,
1.,0.923879532511287,1.,0.923879532511287,1.,0.923879532511287,1.,0.923879532511287,
1.,0.923879532511287,1.,0.923879532511287,1.,0.923879532511287,1.,0.923879532511287,
1.,0.923879532511287,1.,0.923879532511287,1.,0.923879532511287,1.,0.923879532511287,
1.,0.923879532511287,1.,0.923879532511287,1.,0.923879532511287,1.,0.923879532511287,
1.,0.923879532511287,1.,0.923879532511287,1.,0.923879532511287,1.,0.923879532511287,
1.,0.923879532511287,1.,0.923879532511287,1.,0.923879532511287,1.,0.923879532511287,
1.,0.923879532511287,1.,0.923879532511287,1.,0.923879532511287,1.,0.923879532511287,
1.,0.923879532511287,1.,0.923879532511287,1.,0.923879532511287,1.,0.923879532511287,
1.,0.923879532511287,1.,0.923879532511287,1.,0.923879532511287,1.,0.923879532511287,
1.,0.923879532511287,1.,0.923879532511287,1.,0.923879532511287,1.,0.923879532511287,
1.,0.923879532511287,1.,0.923879532511287,1.,0.923879532511287,1.,0.923879532511287,
1.,0.923879532511287,1.,0.923879532511287,1.,0.923879532511287,1.,0.923879532511287,
1.,0.923879532511287,1.,0.923879532511287,1.,0.923879532511287,1.,0.923879532511287,
1.,0.923879532511287,1.,0.923879532511287,1.,0.923879532511287,1.,0.923879532511287,
1.,0.923879532511287,1.,0.923879532511287,1.,0.923879532511287,1.,0.923879532511287,
1.,0.923879532511287,1.,0.923879532511287,1.,0.923879532511287,1.,0.923879532511287,
1.,0.923879532511287,1.,0.923879532511287,1.,0.923879532511287,1.,0.923879532511287,
1.,0.923879532511287,1.,0.923879532511287,1.,0.923879532511287,1.,0.923879532511287,
1.,0.923879532511287,1.,0.923879532511287,1.,0.923879532511287,1.,0.923879532511287,
1.,0.923879532511287,1.,0.923879532511287,1.,0.923879532511287,1.,0.923879532511287,
1.,0.923879532511287,1.,0.923879532511287,1.,0.923879532511287,1.,0.923879532511287,
1.,0.923879532511287,1.,0.923879532511287,1.,0.926994637808348,0.994024750557114),
(1.,0.923879532511287,1.,0.923879532511287,1.,0.923879532511287,1.,0.923879532511287,
1.,0.923879532511287,1.,0.923879532511287,1.,0.923879532511287,1.,0.923879532511287,
1.,0.923879532511287,1.,0.923879532511287,1.,0.923879532511287,1.,0.923879532511287,
1.,0.923879532511287,1.,0.923879532511287,1.,0.923879532511287,1.,0.923879532511287,
1.,0.923879532511287,1.,0.923879532511287,1.,0.923879532511287,1.,0.923879532511287,
1.,0.923879532511287,1.,0.923879532511287,1.,0.923879532511287,1.,0.923879532511287,
1.,0.923879532511287,1.,0.923879532511287,1.,0.923879532511287,1.,0.923879532511287,
1.,0.923879532511287,1.,0.923879532511287,1.,0.923879532511287,1.,0.923879532511287,
1.,0.923879532511287,1.,0.923879532511287,1.,0.923879532511287,1.,0.923879532511287,
1.,0.923879532511287,1.,0.923879532511287,1.,0.923879532511287,1.,0.923879532511287,
1.,0.923879532511287,1.,0.923879532511287,1.,0.923879532511287,1.,0.923879532511287,
1.,0.923879532511287,1.,0.923879532511287,1.,0.923879532511287,1.,0.923879532511287,
1.,0.923879532511287,1.,0.923879532511287,1.,0.923879532511287,1.,0.923879532511287,
1.,0.923879532511287,1.,0.923879532511287,1.,0.923879532511287,1.,0.923879532511287,
1.,0.923879532511287,1.,0.923879532511287,1.,0.923879532511287,1.,0.923879532511287,
1.,0.923879532511287,1.,0.923879532511287,1.,0.923879532511287,1.,0.923879532511287,
1.,0.923879532511287,1.,0.923879532511287,1.,0.923879532511287,1.,0.923879532511287,
1.,0.923879532511287,1.,0.923879532511287,1.,0.923879532511287,1.,0.923879532511287,
1.,0.923879532511287,1.,0.923879532511287,1.,0.923879532511287,1.,0.923879532511287,
1.,0.923879532511287,1.,0.923879532511287,1.,0.923879532511287,1.,0.923879532511287,
1.,0.923879532511287,1.,0.923879532511287,1.,0.923879532511287,1.,0.923879532511287,
1.,0.923879532511287,1.,0.923879532511287,1.,0.923879532511287,1.,0.923879532511287,
1.,0.923879532511287,1.,0.923879532511287,1.,0.923879532511287,1.,0.923879532511287,
1.,0.923879532511287,1.,0.923879532511287,1.,0.923879532511287,1.,0.923879532511287,
1.,0.923879532511287,1.,0.923879532511287,1.,0.923879532511287,1.,0.923879532511287,
1.,0.923879532511287,1.,0.923879532511287,1.,0.923879532511287,1.,0.923879532511287,
1.,0.923879532511287,1.,0.923879532511287,1.,0.923879532511287,1.,0.923879532511287,
1.,0.923879532511287,1.,0.923879532511287,1.,0.923879532511287,1.,0.923879532511287,
1.,0.923879532511287,1.,0.923879532511287,1.,0.923879532511287,1.,0.923879532511287,
1.,0.923879532511287,1.,0.923879532511287,1.,0.923879532511287,1.,0.923879532511287,
1.,0.926994637808348,0.994024750557114)))
REPRESENTATION_ITEM('')
SURFACE()
);
#774=(
BOUNDED_SURFACE()
B_SPLINE_SURFACE(1,2,((#185243,#185244,#185245,#185246,#185247,#185248,
#185249,#185250,#185251,#185252,#185253,#185254,#185255,#185256,#185257,
#185258,#185259,#185260,#185261,#185262,#185263,#185264,#185265,#185266,
#185267,#185268,#185269,#185270,#185271,#185272,#185273,#185274,#185275,
#185276,#185277,#185278,#185279,#185280,#185281,#185282,#185283,#185284,
#185285,#185286,#185287,#185288,#185289,#185290,#185291,#185292,#185293,
#185294,#185295,#185296,#185297,#185298,#185299,#185300,#185301,#185302,
#185303,#185304,#185305,#185306,#185307,#185308,#185309,#185310,#185311,
#185312,#185313,#185314,#185315,#185316,#185317,#185318,#185319,#185320,
#185321,#185322,#185323,#185324,#185325,#185326,#185327,#185328,#185329,
#185330,#185331,#185332,#185333,#185334,#185335,#185336,#185337,#185338,
#185339,#185340,#185341,#185342,#185343,#185344,#185345,#185346,#185347,
#185348,#185349,#185350,#185351,#185352,#185353,#185354,#185355,#185356,
#185357,#185358,#185359,#185360,#185361,#185362,#185363,#185364,#185365,
#185366,#185367,#185368,#185369,#185370,#185371,#185372,#185373,#185374,
#185375,#185376,#185377,#185378,#185379,#185380,#185381,#185382,#185383,
#185384,#185385,#185386,#185387,#185388,#185389,#185390,#185391,#185392,
#185393,#185394,#185395,#185396,#185397,#185398,#185399,#185400,#185401,
#185402,#185403,#185404,#185405,#185406,#185407,#185408,#185409,#185410,
#185411,#185412,#185413,#185414,#185415,#185416,#185417,#185418,#185419,
#185420,#185421,#185422,#185423,#185424,#185425,#185426,#185427,#185428,
#185429,#185430,#185431,#185432,#185433,#185434,#185435,#185436,#185437,
#185438,#185439,#185440,#185441,#185442,#185443,#185444,#185445,#185446,
#185447,#185448,#185449,#185450,#185451,#185452,#185453,#185454,#185455,
#185456,#185457,#185458,#185459,#185460,#185461,#185462,#185463,#185464,
#185465,#185466,#185467,#185468,#185469,#185470,#185471,#185472,#185473,
#185474,#185475,#185476,#185477,#185478,#185479,#185480,#185481,#185482,
#185483,#185484,#185485),(#185486,#185487,#185488,#185489,#185490,#185491,
#185492,#185493,#185494,#185495,#185496,#185497,#185498,#185499,#185500,
#185501,#185502,#185503,#185504,#185505,#185506,#185507,#185508,#185509,
#185510,#185511,#185512,#185513,#185514,#185515,#185516,#185517,#185518,
#185519,#185520,#185521,#185522,#185523,#185524,#185525,#185526,#185527,
#185528,#185529,#185530,#185531,#185532,#185533,#185534,#185535,#185536,
#185537,#185538,#185539,#185540,#185541,#185542,#185543,#185544,#185545,
#185546,#185547,#185548,#185549,#185550,#185551,#185552,#185553,#185554,
#185555,#185556,#185557,#185558,#185559,#185560,#185561,#185562,#185563,
#185564,#185565,#185566,#185567,#185568,#185569,#185570,#185571,#185572,
#185573,#185574,#185575,#185576,#185577,#185578,#185579,#185580,#185581,
#185582,#185583,#185584,#185585,#185586,#185587,#185588,#185589,#185590,
#185591,#185592,#185593,#185594,#185595,#185596,#185597,#185598,#185599,
#185600,#185601,#185602,#185603,#185604,#185605,#185606,#185607,#185608,
#185609,#185610,#185611,#185612,#185613,#185614,#185615,#185616,#185617,
#185618,#185619,#185620,#185621,#185622,#185623,#185624,#185625,#185626,
#185627,#185628,#185629,#185630,#185631,#185632,#185633,#185634,#185635,
#185636,#185637,#185638,#185639,#185640,#185641,#185642,#185643,#185644,
#185645,#185646,#185647,#185648,#185649,#185650,#185651,#185652,#185653,
#185654,#185655,#185656,#185657,#185658,#185659,#185660,#185661,#185662,
#185663,#185664,#185665,#185666,#185667,#185668,#185669,#185670,#185671,
#185672,#185673,#185674,#185675,#185676,#185677,#185678,#185679,#185680,
#185681,#185682,#185683,#185684,#185685,#185686,#185687,#185688,#185689,
#185690,#185691,#185692,#185693,#185694,#185695,#185696,#185697,#185698,
#185699,#185700,#185701,#185702,#185703,#185704,#185705,#185706,#185707,
#185708,#185709,#185710,#185711,#185712,#185713,#185714,#185715,#185716,
#185717,#185718,#185719,#185720,#185721,#185722,#185723,#185724,#185725,
#185726,#185727,#185728)),.UNSPECIFIED.,.F.,.F.,.F.)
B_SPLINE_SURFACE_WITH_KNOTS((2,2),(3,2,2,2,2,2,2,2,2,2,2,2,2,2,2,2,2,2,
2,2,2,2,2,2,2,2,2,2,2,2,2,2,2,2,2,2,2,2,2,2,2,2,2,2,2,2,2,2,2,2,2,2,2,2,
2,2,2,2,2,2,2,2,2,2,2,2,2,2,2,2,2,2,2,2,2,2,2,2,2,2,2,2,2,2,2,2,2,2,2,2,
2,2,2,2,2,2,2,2,2,2,2,2,2,2,2,2,2,2,2,2,2,2,2,2,2,2,2,2,2,2,2,3),(0.,1.),
(0.,0.0078125,0.015625,0.0234375,0.03125,0.0390625,0.046875,0.0546875,0.0625,
0.0703125,0.078125,0.0859375,0.09375,0.1015625,0.109375,0.1171875,0.125,
0.1328125,0.140625,0.1484375,0.15625,0.1640625,0.171875,0.1796875,0.1875,
0.1953125,0.203125,0.2109375,0.21875,0.2265625,0.234375,0.2421875,0.25,
0.2578125,0.265625,0.2734375,0.28125,0.2890625,0.296875,0.3046875,0.3125,
0.3203125,0.328125,0.3359375,0.34375,0.3515625,0.359375,0.3671875,0.375,
0.3828125,0.390625,0.3984375,0.40625,0.4140625,0.421875,0.4296875,0.4375,
0.4453125,0.453125,0.4609375,0.46875,0.4765625,0.484375,0.4921875,0.5,0.5078125,
0.515625,0.5234375,0.53125,0.5390625,0.546875,0.5546875,0.5625,0.5703125,
0.578125,0.5859375,0.59375,0.6015625,0.609375,0.6171875,0.625,0.6328125,
0.640625,0.6484375,0.65625,0.6640625,0.671875,0.6796875,0.6875,0.6953125,
0.703125,0.7109375,0.71875,0.7265625,0.734375,0.7421875,0.75,0.7578125,
0.765625,0.7734375,0.78125,0.7890625,0.796875,0.8046875,0.8125,0.8203125,
0.828125,0.8359375,0.84375,0.8515625,0.859375,0.8671875,0.875,0.8828125,
0.890625,0.8984375,0.90625,0.9140625,0.921875,0.9296875,0.9375,0.944992786249728),
 .UNSPECIFIED.)
GEOMETRIC_REPRESENTATION_ITEM()
RATIONAL_B_SPLINE_SURFACE(((1.,0.923879532511287,1.,0.923879532511287,1.,
0.923879532511287,1.,0.923879532511287,1.,0.923879532511287,1.,0.923879532511287,
1.,0.923879532511287,1.,0.923879532511287,1.,0.923879532511287,1.,0.923879532511287,
1.,0.923879532511287,1.,0.923879532511287,1.,0.923879532511287,1.,0.923879532511287,
1.,0.923879532511287,1.,0.923879532511287,1.,0.923879532511287,1.,0.923879532511287,
1.,0.923879532511287,1.,0.923879532511287,1.,0.923879532511287,1.,0.923879532511287,
1.,0.923879532511287,1.,0.923879532511287,1.,0.923879532511287,1.,0.923879532511287,
1.,0.923879532511287,1.,0.923879532511287,1.,0.923879532511287,1.,0.923879532511287,
1.,0.923879532511287,1.,0.923879532511287,1.,0.923879532511287,1.,0.923879532511287,
1.,0.923879532511287,1.,0.923879532511287,1.,0.923879532511287,1.,0.923879532511287,
1.,0.923879532511287,1.,0.923879532511287,1.,0.923879532511287,1.,0.923879532511287,
1.,0.923879532511287,1.,0.923879532511287,1.,0.923879532511287,1.,0.923879532511287,
1.,0.923879532511287,1.,0.923879532511287,1.,0.923879532511287,1.,0.923879532511287,
1.,0.923879532511287,1.,0.923879532511287,1.,0.923879532511287,1.,0.923879532511287,
1.,0.923879532511287,1.,0.923879532511287,1.,0.923879532511287,1.,0.923879532511287,
1.,0.923879532511287,1.,0.923879532511287,1.,0.923879532511287,1.,0.923879532511287,
1.,0.923879532511287,1.,0.923879532511287,1.,0.923879532511287,1.,0.923879532511287,
1.,0.923879532511287,1.,0.923879532511287,1.,0.923879532511287,1.,0.923879532511287,
1.,0.923879532511287,1.,0.923879532511287,1.,0.923879532511287,1.,0.923879532511287,
1.,0.923879532511287,1.,0.923879532511287,1.,0.923879532511287,1.,0.923879532511287,
1.,0.923879532511287,1.,0.923879532511287,1.,0.923879532511287,1.,0.923879532511287,
1.,0.923879532511287,1.,0.923879532511287,1.,0.923879532511287,1.,0.923879532511287,
1.,0.923879532511287,1.,0.923879532511287,1.,0.923879532511287,1.,0.923879532511287,
1.,0.923879532511287,1.,0.923879532511287,1.,0.923879532511287,1.,0.923879532511287,
1.,0.923879532511287,1.,0.923879532511287,1.,0.923879532511287,1.,0.923879532511287,
1.,0.923879532511287,1.,0.923879532511287,1.,0.923879532511287,1.,0.923879532511287,
1.,0.923879532511287,1.,0.923879532511287,1.,0.923879532511287,1.,0.923879532511287,
1.,0.923879532511287,1.,0.923879532511287,1.,0.923879532511287,1.,0.923879532511287,
1.,0.923879532511287,1.,0.923879532511287,1.,0.923879532511287,1.,0.923879532511287,
1.,0.923879532511287,1.,0.923879532511287,1.,0.923879532511287,1.,0.923879532511287,
1.,0.923879532511287,1.,0.923879532511287,1.,0.926994637808348,0.994024750557114),
(1.,0.923879532511287,1.,0.923879532511287,1.,0.923879532511287,1.,0.923879532511287,
1.,0.923879532511287,1.,0.923879532511287,1.,0.923879532511287,1.,0.923879532511287,
1.,0.923879532511287,1.,0.923879532511287,1.,0.923879532511287,1.,0.923879532511287,
1.,0.923879532511287,1.,0.923879532511287,1.,0.923879532511287,1.,0.923879532511287,
1.,0.923879532511287,1.,0.923879532511287,1.,0.923879532511287,1.,0.923879532511287,
1.,0.923879532511287,1.,0.923879532511287,1.,0.923879532511287,1.,0.923879532511287,
1.,0.923879532511287,1.,0.923879532511287,1.,0.923879532511287,1.,0.923879532511287,
1.,0.923879532511287,1.,0.923879532511287,1.,0.923879532511287,1.,0.923879532511287,
1.,0.923879532511287,1.,0.923879532511287,1.,0.923879532511287,1.,0.923879532511287,
1.,0.923879532511287,1.,0.923879532511287,1.,0.923879532511287,1.,0.923879532511287,
1.,0.923879532511287,1.,0.923879532511287,1.,0.923879532511287,1.,0.923879532511287,
1.,0.923879532511287,1.,0.923879532511287,1.,0.923879532511287,1.,0.923879532511287,
1.,0.923879532511287,1.,0.923879532511287,1.,0.923879532511287,1.,0.923879532511287,
1.,0.923879532511287,1.,0.923879532511287,1.,0.923879532511287,1.,0.923879532511287,
1.,0.923879532511287,1.,0.923879532511287,1.,0.923879532511287,1.,0.923879532511287,
1.,0.923879532511287,1.,0.923879532511287,1.,0.923879532511287,1.,0.923879532511287,
1.,0.923879532511287,1.,0.923879532511287,1.,0.923879532511287,1.,0.923879532511287,
1.,0.923879532511287,1.,0.923879532511287,1.,0.923879532511287,1.,0.923879532511287,
1.,0.923879532511287,1.,0.923879532511287,1.,0.923879532511287,1.,0.923879532511287,
1.,0.923879532511287,1.,0.923879532511287,1.,0.923879532511287,1.,0.923879532511287,
1.,0.923879532511287,1.,0.923879532511287,1.,0.923879532511287,1.,0.923879532511287,
1.,0.923879532511287,1.,0.923879532511287,1.,0.923879532511287,1.,0.923879532511287,
1.,0.923879532511287,1.,0.923879532511287,1.,0.923879532511287,1.,0.923879532511287,
1.,0.923879532511287,1.,0.923879532511287,1.,0.923879532511287,1.,0.923879532511287,
1.,0.923879532511287,1.,0.923879532511287,1.,0.923879532511287,1.,0.923879532511287,
1.,0.923879532511287,1.,0.923879532511287,1.,0.923879532511287,1.,0.923879532511287,
1.,0.923879532511287,1.,0.923879532511287,1.,0.923879532511287,1.,0.923879532511287,
1.,0.923879532511287,1.,0.923879532511287,1.,0.923879532511287,1.,0.923879532511287,
1.,0.923879532511287,1.,0.923879532511287,1.,0.923879532511287,1.,0.923879532511287,
1.,0.923879532511287,1.,0.923879532511287,1.,0.923879532511287,1.,0.923879532511287,
1.,0.926994637808348,0.994024750557114)))
REPRESENTATION_ITEM('')
SURFACE()
);
#775=(
BOUNDED_SURFACE()
B_SPLINE_SURFACE(1,2,((#185748,#185749,#185750,#185751,#185752,#185753,
#185754,#185755,#185756,#185757,#185758,#185759,#185760,#185761,#185762,
#185763,#185764,#185765,#185766,#185767,#185768,#185769,#185770,#185771,
#185772,#185773,#185774,#185775,#185776,#185777,#185778,#185779,#185780,
#185781,#185782,#185783,#185784,#185785,#185786,#185787,#185788,#185789,
#185790,#185791,#185792,#185793,#185794,#185795,#185796,#185797,#185798,
#185799,#185800,#185801,#185802,#185803,#185804,#185805,#185806,#185807,
#185808,#185809,#185810,#185811,#185812,#185813,#185814,#185815,#185816,
#185817,#185818,#185819,#185820,#185821,#185822,#185823,#185824,#185825,
#185826,#185827,#185828,#185829,#185830,#185831,#185832,#185833,#185834,
#185835,#185836,#185837,#185838,#185839,#185840,#185841,#185842,#185843,
#185844,#185845,#185846,#185847,#185848,#185849,#185850,#185851,#185852,
#185853,#185854,#185855,#185856,#185857,#185858,#185859,#185860,#185861,
#185862,#185863,#185864,#185865,#185866,#185867,#185868,#185869,#185870,
#185871,#185872,#185873,#185874,#185875,#185876,#185877,#185878,#185879,
#185880,#185881,#185882,#185883,#185884,#185885,#185886,#185887,#185888,
#185889,#185890,#185891,#185892,#185893,#185894,#185895,#185896,#185897,
#185898,#185899,#185900,#185901,#185902,#185903,#185904,#185905,#185906,
#185907,#185908,#185909,#185910,#185911,#185912,#185913,#185914,#185915,
#185916,#185917,#185918,#185919,#185920,#185921,#185922,#185923,#185924,
#185925,#185926,#185927,#185928,#185929,#185930,#185931,#185932,#185933,
#185934,#185935,#185936,#185937,#185938,#185939,#185940,#185941,#185942,
#185943,#185944,#185945,#185946,#185947,#185948,#185949,#185950,#185951,
#185952,#185953,#185954,#185955,#185956,#185957,#185958,#185959,#185960,
#185961,#185962,#185963,#185964,#185965,#185966,#185967,#185968,#185969,
#185970,#185971,#185972,#185973,#185974,#185975,#185976,#185977,#185978,
#185979,#185980,#185981,#185982,#185983,#185984,#185985,#185986,#185987,
#185988,#185989,#185990),(#185991,#185992,#185993,#185994,#185995,#185996,
#185997,#185998,#185999,#186000,#186001,#186002,#186003,#186004,#186005,
#186006,#186007,#186008,#186009,#186010,#186011,#186012,#186013,#186014,
#186015,#186016,#186017,#186018,#186019,#186020,#186021,#186022,#186023,
#186024,#186025,#186026,#186027,#186028,#186029,#186030,#186031,#186032,
#186033,#186034,#186035,#186036,#186037,#186038,#186039,#186040,#186041,
#186042,#186043,#186044,#186045,#186046,#186047,#186048,#186049,#186050,
#186051,#186052,#186053,#186054,#186055,#186056,#186057,#186058,#186059,
#186060,#186061,#186062,#186063,#186064,#186065,#186066,#186067,#186068,
#186069,#186070,#186071,#186072,#186073,#186074,#186075,#186076,#186077,
#186078,#186079,#186080,#186081,#186082,#186083,#186084,#186085,#186086,
#186087,#186088,#186089,#186090,#186091,#186092,#186093,#186094,#186095,
#186096,#186097,#186098,#186099,#186100,#186101,#186102,#186103,#186104,
#186105,#186106,#186107,#186108,#186109,#186110,#186111,#186112,#186113,
#186114,#186115,#186116,#186117,#186118,#186119,#186120,#186121,#186122,
#186123,#186124,#186125,#186126,#186127,#186128,#186129,#186130,#186131,
#186132,#186133,#186134,#186135,#186136,#186137,#186138,#186139,#186140,
#186141,#186142,#186143,#186144,#186145,#186146,#186147,#186148,#186149,
#186150,#186151,#186152,#186153,#186154,#186155,#186156,#186157,#186158,
#186159,#186160,#186161,#186162,#186163,#186164,#186165,#186166,#186167,
#186168,#186169,#186170,#186171,#186172,#186173,#186174,#186175,#186176,
#186177,#186178,#186179,#186180,#186181,#186182,#186183,#186184,#186185,
#186186,#186187,#186188,#186189,#186190,#186191,#186192,#186193,#186194,
#186195,#186196,#186197,#186198,#186199,#186200,#186201,#186202,#186203,
#186204,#186205,#186206,#186207,#186208,#186209,#186210,#186211,#186212,
#186213,#186214,#186215,#186216,#186217,#186218,#186219,#186220,#186221,
#186222,#186223,#186224,#186225,#186226,#186227,#186228,#186229,#186230,
#186231,#186232,#186233)),.UNSPECIFIED.,.F.,.F.,.F.)
B_SPLINE_SURFACE_WITH_KNOTS((2,2),(3,2,2,2,2,2,2,2,2,2,2,2,2,2,2,2,2,2,
2,2,2,2,2,2,2,2,2,2,2,2,2,2,2,2,2,2,2,2,2,2,2,2,2,2,2,2,2,2,2,2,2,2,2,2,
2,2,2,2,2,2,2,2,2,2,2,2,2,2,2,2,2,2,2,2,2,2,2,2,2,2,2,2,2,2,2,2,2,2,2,2,
2,2,2,2,2,2,2,2,2,2,2,2,2,2,2,2,2,2,2,2,2,2,2,2,2,2,2,2,2,2,2,3),(0.,1.),
(0.,0.0078125,0.015625,0.0234375,0.03125,0.0390625,0.046875,0.0546875,0.0625,
0.0703125,0.078125,0.0859375,0.09375,0.1015625,0.109375,0.1171875,0.125,
0.1328125,0.140625,0.1484375,0.15625,0.1640625,0.171875,0.1796875,0.1875,
0.1953125,0.203125,0.2109375,0.21875,0.2265625,0.234375,0.2421875,0.25,
0.2578125,0.265625,0.2734375,0.28125,0.2890625,0.296875,0.3046875,0.3125,
0.3203125,0.328125,0.3359375,0.34375,0.3515625,0.359375,0.3671875,0.375,
0.3828125,0.390625,0.3984375,0.40625,0.4140625,0.421875,0.4296875,0.4375,
0.4453125,0.453125,0.4609375,0.46875,0.4765625,0.484375,0.4921875,0.5,0.5078125,
0.515625,0.5234375,0.53125,0.5390625,0.546875,0.5546875,0.5625,0.5703125,
0.578125,0.5859375,0.59375,0.6015625,0.609375,0.6171875,0.625,0.6328125,
0.640625,0.6484375,0.65625,0.6640625,0.671875,0.6796875,0.6875,0.6953125,
0.703125,0.7109375,0.71875,0.7265625,0.734375,0.7421875,0.75,0.7578125,
0.765625,0.7734375,0.78125,0.7890625,0.796875,0.8046875,0.8125,0.8203125,
0.828125,0.8359375,0.84375,0.8515625,0.859375,0.8671875,0.875,0.8828125,
0.890625,0.8984375,0.90625,0.9140625,0.921875,0.9296875,0.9375,0.944992786249728),
 .UNSPECIFIED.)
GEOMETRIC_REPRESENTATION_ITEM()
RATIONAL_B_SPLINE_SURFACE(((1.,0.923879532511287,1.,0.923879532511287,1.,
0.923879532511287,1.,0.923879532511287,1.,0.923879532511287,1.,0.923879532511287,
1.,0.923879532511287,1.,0.923879532511287,1.,0.923879532511287,1.,0.923879532511287,
1.,0.923879532511287,1.,0.923879532511287,1.,0.923879532511287,1.,0.923879532511287,
1.,0.923879532511287,1.,0.923879532511287,1.,0.923879532511287,1.,0.923879532511287,
1.,0.923879532511287,1.,0.923879532511287,1.,0.923879532511287,1.,0.923879532511287,
1.,0.923879532511287,1.,0.923879532511287,1.,0.923879532511287,1.,0.923879532511287,
1.,0.923879532511287,1.,0.923879532511287,1.,0.923879532511287,1.,0.923879532511287,
1.,0.923879532511287,1.,0.923879532511287,1.,0.923879532511287,1.,0.923879532511287,
1.,0.923879532511287,1.,0.923879532511287,1.,0.923879532511287,1.,0.923879532511287,
1.,0.923879532511287,1.,0.923879532511287,1.,0.923879532511287,1.,0.923879532511287,
1.,0.923879532511287,1.,0.923879532511287,1.,0.923879532511287,1.,0.923879532511287,
1.,0.923879532511287,1.,0.923879532511287,1.,0.923879532511287,1.,0.923879532511287,
1.,0.923879532511287,1.,0.923879532511287,1.,0.923879532511287,1.,0.923879532511287,
1.,0.923879532511287,1.,0.923879532511287,1.,0.923879532511287,1.,0.923879532511287,
1.,0.923879532511287,1.,0.923879532511287,1.,0.923879532511287,1.,0.923879532511287,
1.,0.923879532511287,1.,0.923879532511287,1.,0.923879532511287,1.,0.923879532511287,
1.,0.923879532511287,1.,0.923879532511287,1.,0.923879532511287,1.,0.923879532511287,
1.,0.923879532511287,1.,0.923879532511287,1.,0.923879532511287,1.,0.923879532511287,
1.,0.923879532511287,1.,0.923879532511287,1.,0.923879532511287,1.,0.923879532511287,
1.,0.923879532511287,1.,0.923879532511287,1.,0.923879532511287,1.,0.923879532511287,
1.,0.923879532511287,1.,0.923879532511287,1.,0.923879532511287,1.,0.923879532511287,
1.,0.923879532511287,1.,0.923879532511287,1.,0.923879532511287,1.,0.923879532511287,
1.,0.923879532511287,1.,0.923879532511287,1.,0.923879532511287,1.,0.923879532511287,
1.,0.923879532511287,1.,0.923879532511287,1.,0.923879532511287,1.,0.923879532511287,
1.,0.923879532511287,1.,0.923879532511287,1.,0.923879532511287,1.,0.923879532511287,
1.,0.923879532511287,1.,0.923879532511287,1.,0.923879532511287,1.,0.923879532511287,
1.,0.923879532511287,1.,0.923879532511287,1.,0.923879532511287,1.,0.923879532511287,
1.,0.923879532511287,1.,0.923879532511287,1.,0.923879532511287,1.,0.923879532511287,
1.,0.923879532511287,1.,0.923879532511287,1.,0.923879532511287,1.,0.923879532511287,
1.,0.923879532511287,1.,0.923879532511287,1.,0.926994637808348,0.994024750557114),
(1.,0.923879532511287,1.,0.923879532511287,1.,0.923879532511287,1.,0.923879532511287,
1.,0.923879532511287,1.,0.923879532511287,1.,0.923879532511287,1.,0.923879532511287,
1.,0.923879532511287,1.,0.923879532511287,1.,0.923879532511287,1.,0.923879532511287,
1.,0.923879532511287,1.,0.923879532511287,1.,0.923879532511287,1.,0.923879532511287,
1.,0.923879532511287,1.,0.923879532511287,1.,0.923879532511287,1.,0.923879532511287,
1.,0.923879532511287,1.,0.923879532511287,1.,0.923879532511287,1.,0.923879532511287,
1.,0.923879532511287,1.,0.923879532511287,1.,0.923879532511287,1.,0.923879532511287,
1.,0.923879532511287,1.,0.923879532511287,1.,0.923879532511287,1.,0.923879532511287,
1.,0.923879532511287,1.,0.923879532511287,1.,0.923879532511287,1.,0.923879532511287,
1.,0.923879532511287,1.,0.923879532511287,1.,0.923879532511287,1.,0.923879532511287,
1.,0.923879532511287,1.,0.923879532511287,1.,0.923879532511287,1.,0.923879532511287,
1.,0.923879532511287,1.,0.923879532511287,1.,0.923879532511287,1.,0.923879532511287,
1.,0.923879532511287,1.,0.923879532511287,1.,0.923879532511287,1.,0.923879532511287,
1.,0.923879532511287,1.,0.923879532511287,1.,0.923879532511287,1.,0.923879532511287,
1.,0.923879532511287,1.,0.923879532511287,1.,0.923879532511287,1.,0.923879532511287,
1.,0.923879532511287,1.,0.923879532511287,1.,0.923879532511287,1.,0.923879532511287,
1.,0.923879532511287,1.,0.923879532511287,1.,0.923879532511287,1.,0.923879532511287,
1.,0.923879532511287,1.,0.923879532511287,1.,0.923879532511287,1.,0.923879532511287,
1.,0.923879532511287,1.,0.923879532511287,1.,0.923879532511287,1.,0.923879532511287,
1.,0.923879532511287,1.,0.923879532511287,1.,0.923879532511287,1.,0.923879532511287,
1.,0.923879532511287,1.,0.923879532511287,1.,0.923879532511287,1.,0.923879532511287,
1.,0.923879532511287,1.,0.923879532511287,1.,0.923879532511287,1.,0.923879532511287,
1.,0.923879532511287,1.,0.923879532511287,1.,0.923879532511287,1.,0.923879532511287,
1.,0.923879532511287,1.,0.923879532511287,1.,0.923879532511287,1.,0.923879532511287,
1.,0.923879532511287,1.,0.923879532511287,1.,0.923879532511287,1.,0.923879532511287,
1.,0.923879532511287,1.,0.923879532511287,1.,0.923879532511287,1.,0.923879532511287,
1.,0.923879532511287,1.,0.923879532511287,1.,0.923879532511287,1.,0.923879532511287,
1.,0.923879532511287,1.,0.923879532511287,1.,0.923879532511287,1.,0.923879532511287,
1.,0.923879532511287,1.,0.923879532511287,1.,0.923879532511287,1.,0.923879532511287,
1.,0.923879532511287,1.,0.923879532511287,1.,0.923879532511287,1.,0.923879532511287,
1.,0.926994637808348,0.994024750557114)))
REPRESENTATION_ITEM('')
SURFACE()
);
#776=(
BOUNDED_SURFACE()
B_SPLINE_SURFACE(1,2,((#186253,#186254,#186255,#186256,#186257,#186258,
#186259,#186260,#186261,#186262,#186263,#186264,#186265,#186266,#186267,
#186268,#186269,#186270,#186271,#186272,#186273,#186274,#186275,#186276,
#186277,#186278,#186279,#186280,#186281,#186282,#186283,#186284,#186285,
#186286,#186287,#186288,#186289,#186290,#186291,#186292,#186293,#186294,
#186295,#186296,#186297,#186298,#186299,#186300,#186301,#186302,#186303,
#186304,#186305,#186306,#186307,#186308,#186309,#186310,#186311,#186312,
#186313,#186314,#186315,#186316,#186317,#186318,#186319,#186320,#186321,
#186322,#186323,#186324,#186325,#186326,#186327,#186328,#186329,#186330,
#186331,#186332,#186333,#186334,#186335,#186336,#186337,#186338,#186339,
#186340,#186341,#186342,#186343,#186344,#186345,#186346,#186347,#186348,
#186349,#186350,#186351,#186352,#186353,#186354,#186355,#186356,#186357,
#186358,#186359,#186360,#186361,#186362,#186363,#186364,#186365,#186366,
#186367,#186368,#186369,#186370,#186371,#186372,#186373,#186374,#186375,
#186376,#186377,#186378,#186379,#186380,#186381,#186382,#186383,#186384,
#186385,#186386,#186387,#186388,#186389,#186390,#186391,#186392,#186393,
#186394,#186395,#186396,#186397,#186398,#186399,#186400,#186401,#186402,
#186403,#186404,#186405,#186406,#186407,#186408,#186409,#186410,#186411,
#186412,#186413,#186414,#186415,#186416,#186417,#186418,#186419,#186420,
#186421,#186422,#186423,#186424,#186425,#186426,#186427,#186428,#186429,
#186430,#186431,#186432,#186433,#186434,#186435,#186436,#186437,#186438,
#186439,#186440,#186441,#186442,#186443,#186444,#186445,#186446,#186447,
#186448,#186449,#186450,#186451,#186452,#186453,#186454,#186455,#186456,
#186457,#186458,#186459,#186460,#186461,#186462,#186463,#186464,#186465,
#186466,#186467,#186468,#186469,#186470,#186471,#186472,#186473,#186474,
#186475,#186476,#186477,#186478,#186479,#186480,#186481,#186482,#186483,
#186484,#186485,#186486,#186487,#186488,#186489,#186490,#186491,#186492,
#186493,#186494,#186495),(#186496,#186497,#186498,#186499,#186500,#186501,
#186502,#186503,#186504,#186505,#186506,#186507,#186508,#186509,#186510,
#186511,#186512,#186513,#186514,#186515,#186516,#186517,#186518,#186519,
#186520,#186521,#186522,#186523,#186524,#186525,#186526,#186527,#186528,
#186529,#186530,#186531,#186532,#186533,#186534,#186535,#186536,#186537,
#186538,#186539,#186540,#186541,#186542,#186543,#186544,#186545,#186546,
#186547,#186548,#186549,#186550,#186551,#186552,#186553,#186554,#186555,
#186556,#186557,#186558,#186559,#186560,#186561,#186562,#186563,#186564,
#186565,#186566,#186567,#186568,#186569,#186570,#186571,#186572,#186573,
#186574,#186575,#186576,#186577,#186578,#186579,#186580,#186581,#186582,
#186583,#186584,#186585,#186586,#186587,#186588,#186589,#186590,#186591,
#186592,#186593,#186594,#186595,#186596,#186597,#186598,#186599,#186600,
#186601,#186602,#186603,#186604,#186605,#186606,#186607,#186608,#186609,
#186610,#186611,#186612,#186613,#186614,#186615,#186616,#186617,#186618,
#186619,#186620,#186621,#186622,#186623,#186624,#186625,#186626,#186627,
#186628,#186629,#186630,#186631,#186632,#186633,#186634,#186635,#186636,
#186637,#186638,#186639,#186640,#186641,#186642,#186643,#186644,#186645,
#186646,#186647,#186648,#186649,#186650,#186651,#186652,#186653,#186654,
#186655,#186656,#186657,#186658,#186659,#186660,#186661,#186662,#186663,
#186664,#186665,#186666,#186667,#186668,#186669,#186670,#186671,#186672,
#186673,#186674,#186675,#186676,#186677,#186678,#186679,#186680,#186681,
#186682,#186683,#186684,#186685,#186686,#186687,#186688,#186689,#186690,
#186691,#186692,#186693,#186694,#186695,#186696,#186697,#186698,#186699,
#186700,#186701,#186702,#186703,#186704,#186705,#186706,#186707,#186708,
#186709,#186710,#186711,#186712,#186713,#186714,#186715,#186716,#186717,
#186718,#186719,#186720,#186721,#186722,#186723,#186724,#186725,#186726,
#186727,#186728,#186729,#186730,#186731,#186732,#186733,#186734,#186735,
#186736,#186737,#186738)),.UNSPECIFIED.,.F.,.F.,.F.)
B_SPLINE_SURFACE_WITH_KNOTS((2,2),(3,2,2,2,2,2,2,2,2,2,2,2,2,2,2,2,2,2,
2,2,2,2,2,2,2,2,2,2,2,2,2,2,2,2,2,2,2,2,2,2,2,2,2,2,2,2,2,2,2,2,2,2,2,2,
2,2,2,2,2,2,2,2,2,2,2,2,2,2,2,2,2,2,2,2,2,2,2,2,2,2,2,2,2,2,2,2,2,2,2,2,
2,2,2,2,2,2,2,2,2,2,2,2,2,2,2,2,2,2,2,2,2,2,2,2,2,2,2,2,2,2,2,3),(0.,1.),
(0.,0.0078125,0.015625,0.0234375,0.03125,0.0390625,0.046875,0.0546875,0.0625,
0.0703125,0.078125,0.0859375,0.09375,0.1015625,0.109375,0.1171875,0.125,
0.1328125,0.140625,0.1484375,0.15625,0.1640625,0.171875,0.1796875,0.1875,
0.1953125,0.203125,0.2109375,0.21875,0.2265625,0.234375,0.2421875,0.25,
0.2578125,0.265625,0.2734375,0.28125,0.2890625,0.296875,0.3046875,0.3125,
0.3203125,0.328125,0.3359375,0.34375,0.3515625,0.359375,0.3671875,0.375,
0.3828125,0.390625,0.3984375,0.40625,0.4140625,0.421875,0.4296875,0.4375,
0.4453125,0.453125,0.4609375,0.46875,0.4765625,0.484375,0.4921875,0.5,0.5078125,
0.515625,0.5234375,0.53125,0.5390625,0.546875,0.5546875,0.5625,0.5703125,
0.578125,0.5859375,0.59375,0.6015625,0.609375,0.6171875,0.625,0.6328125,
0.640625,0.6484375,0.65625,0.6640625,0.671875,0.6796875,0.6875,0.6953125,
0.703125,0.7109375,0.71875,0.7265625,0.734375,0.7421875,0.75,0.7578125,
0.765625,0.7734375,0.78125,0.7890625,0.796875,0.8046875,0.8125,0.8203125,
0.828125,0.8359375,0.84375,0.8515625,0.859375,0.8671875,0.875,0.8828125,
0.890625,0.8984375,0.90625,0.9140625,0.921875,0.9296875,0.9375,0.944992786249728),
 .UNSPECIFIED.)
GEOMETRIC_REPRESENTATION_ITEM()
RATIONAL_B_SPLINE_SURFACE(((1.,0.923879532511287,1.,0.923879532511287,1.,
0.923879532511287,1.,0.923879532511287,1.,0.923879532511287,1.,0.923879532511287,
1.,0.923879532511287,1.,0.923879532511287,1.,0.923879532511287,1.,0.923879532511287,
1.,0.923879532511287,1.,0.923879532511287,1.,0.923879532511287,1.,0.923879532511287,
1.,0.923879532511287,1.,0.923879532511287,1.,0.923879532511287,1.,0.923879532511287,
1.,0.923879532511287,1.,0.923879532511287,1.,0.923879532511287,1.,0.923879532511287,
1.,0.923879532511287,1.,0.923879532511287,1.,0.923879532511287,1.,0.923879532511287,
1.,0.923879532511287,1.,0.923879532511287,1.,0.923879532511287,1.,0.923879532511287,
1.,0.923879532511287,1.,0.923879532511287,1.,0.923879532511287,1.,0.923879532511287,
1.,0.923879532511287,1.,0.923879532511287,1.,0.923879532511287,1.,0.923879532511287,
1.,0.923879532511287,1.,0.923879532511287,1.,0.923879532511287,1.,0.923879532511287,
1.,0.923879532511287,1.,0.923879532511287,1.,0.923879532511287,1.,0.923879532511287,
1.,0.923879532511287,1.,0.923879532511287,1.,0.923879532511287,1.,0.923879532511287,
1.,0.923879532511287,1.,0.923879532511287,1.,0.923879532511287,1.,0.923879532511287,
1.,0.923879532511287,1.,0.923879532511287,1.,0.923879532511287,1.,0.923879532511287,
1.,0.923879532511287,1.,0.923879532511287,1.,0.923879532511287,1.,0.923879532511287,
1.,0.923879532511287,1.,0.923879532511287,1.,0.923879532511287,1.,0.923879532511287,
1.,0.923879532511287,1.,0.923879532511287,1.,0.923879532511287,1.,0.923879532511287,
1.,0.923879532511287,1.,0.923879532511287,1.,0.923879532511287,1.,0.923879532511287,
1.,0.923879532511287,1.,0.923879532511287,1.,0.923879532511287,1.,0.923879532511287,
1.,0.923879532511287,1.,0.923879532511287,1.,0.923879532511287,1.,0.923879532511287,
1.,0.923879532511287,1.,0.923879532511287,1.,0.923879532511287,1.,0.923879532511287,
1.,0.923879532511287,1.,0.923879532511287,1.,0.923879532511287,1.,0.923879532511287,
1.,0.923879532511287,1.,0.923879532511287,1.,0.923879532511287,1.,0.923879532511287,
1.,0.923879532511287,1.,0.923879532511287,1.,0.923879532511287,1.,0.923879532511287,
1.,0.923879532511287,1.,0.923879532511287,1.,0.923879532511287,1.,0.923879532511287,
1.,0.923879532511287,1.,0.923879532511287,1.,0.923879532511287,1.,0.923879532511287,
1.,0.923879532511287,1.,0.923879532511287,1.,0.923879532511287,1.,0.923879532511287,
1.,0.923879532511287,1.,0.923879532511287,1.,0.923879532511287,1.,0.923879532511287,
1.,0.923879532511287,1.,0.923879532511287,1.,0.923879532511287,1.,0.923879532511287,
1.,0.923879532511287,1.,0.923879532511287,1.,0.926994637808348,0.994024750557114),
(1.,0.923879532511287,1.,0.923879532511287,1.,0.923879532511287,1.,0.923879532511287,
1.,0.923879532511287,1.,0.923879532511287,1.,0.923879532511287,1.,0.923879532511287,
1.,0.923879532511287,1.,0.923879532511287,1.,0.923879532511287,1.,0.923879532511287,
1.,0.923879532511287,1.,0.923879532511287,1.,0.923879532511287,1.,0.923879532511287,
1.,0.923879532511287,1.,0.923879532511287,1.,0.923879532511287,1.,0.923879532511287,
1.,0.923879532511287,1.,0.923879532511287,1.,0.923879532511287,1.,0.923879532511287,
1.,0.923879532511287,1.,0.923879532511287,1.,0.923879532511287,1.,0.923879532511287,
1.,0.923879532511287,1.,0.923879532511287,1.,0.923879532511287,1.,0.923879532511287,
1.,0.923879532511287,1.,0.923879532511287,1.,0.923879532511287,1.,0.923879532511287,
1.,0.923879532511287,1.,0.923879532511287,1.,0.923879532511287,1.,0.923879532511287,
1.,0.923879532511287,1.,0.923879532511287,1.,0.923879532511287,1.,0.923879532511287,
1.,0.923879532511287,1.,0.923879532511287,1.,0.923879532511287,1.,0.923879532511287,
1.,0.923879532511287,1.,0.923879532511287,1.,0.923879532511287,1.,0.923879532511287,
1.,0.923879532511287,1.,0.923879532511287,1.,0.923879532511287,1.,0.923879532511287,
1.,0.923879532511287,1.,0.923879532511287,1.,0.923879532511287,1.,0.923879532511287,
1.,0.923879532511287,1.,0.923879532511287,1.,0.923879532511287,1.,0.923879532511287,
1.,0.923879532511287,1.,0.923879532511287,1.,0.923879532511287,1.,0.923879532511287,
1.,0.923879532511287,1.,0.923879532511287,1.,0.923879532511287,1.,0.923879532511287,
1.,0.923879532511287,1.,0.923879532511287,1.,0.923879532511287,1.,0.923879532511287,
1.,0.923879532511287,1.,0.923879532511287,1.,0.923879532511287,1.,0.923879532511287,
1.,0.923879532511287,1.,0.923879532511287,1.,0.923879532511287,1.,0.923879532511287,
1.,0.923879532511287,1.,0.923879532511287,1.,0.923879532511287,1.,0.923879532511287,
1.,0.923879532511287,1.,0.923879532511287,1.,0.923879532511287,1.,0.923879532511287,
1.,0.923879532511287,1.,0.923879532511287,1.,0.923879532511287,1.,0.923879532511287,
1.,0.923879532511287,1.,0.923879532511287,1.,0.923879532511287,1.,0.923879532511287,
1.,0.923879532511287,1.,0.923879532511287,1.,0.923879532511287,1.,0.923879532511287,
1.,0.923879532511287,1.,0.923879532511287,1.,0.923879532511287,1.,0.923879532511287,
1.,0.923879532511287,1.,0.923879532511287,1.,0.923879532511287,1.,0.923879532511287,
1.,0.923879532511287,1.,0.923879532511287,1.,0.923879532511287,1.,0.923879532511287,
1.,0.923879532511287,1.,0.923879532511287,1.,0.923879532511287,1.,0.923879532511287,
1.,0.926994637808348,0.994024750557114)))
REPRESENTATION_ITEM('')
SURFACE()
);
#777=(
BOUNDED_SURFACE()
B_SPLINE_SURFACE(1,2,((#186758,#186759,#186760,#186761,#186762,#186763,
#186764,#186765,#186766,#186767,#186768,#186769,#186770,#186771,#186772,
#186773,#186774,#186775,#186776,#186777,#186778,#186779,#186780,#186781,
#186782,#186783,#186784,#186785,#186786,#186787,#186788,#186789,#186790,
#186791,#186792,#186793,#186794,#186795,#186796,#186797,#186798,#186799,
#186800,#186801,#186802,#186803,#186804,#186805,#186806,#186807,#186808,
#186809,#186810,#186811,#186812,#186813,#186814,#186815,#186816,#186817,
#186818,#186819,#186820,#186821,#186822,#186823,#186824,#186825,#186826,
#186827,#186828,#186829,#186830,#186831,#186832,#186833,#186834,#186835,
#186836,#186837,#186838,#186839,#186840,#186841,#186842,#186843,#186844,
#186845,#186846,#186847,#186848,#186849,#186850,#186851,#186852,#186853,
#186854,#186855,#186856,#186857,#186858,#186859,#186860,#186861,#186862,
#186863,#186864,#186865,#186866,#186867,#186868,#186869,#186870,#186871,
#186872,#186873,#186874,#186875,#186876,#186877,#186878,#186879,#186880,
#186881,#186882,#186883,#186884,#186885,#186886,#186887,#186888,#186889,
#186890,#186891,#186892,#186893,#186894,#186895,#186896,#186897,#186898,
#186899,#186900,#186901,#186902,#186903,#186904,#186905,#186906,#186907,
#186908,#186909,#186910,#186911,#186912,#186913,#186914,#186915,#186916,
#186917,#186918,#186919,#186920,#186921,#186922,#186923,#186924,#186925,
#186926,#186927,#186928,#186929,#186930,#186931,#186932,#186933,#186934,
#186935,#186936,#186937,#186938,#186939,#186940,#186941,#186942,#186943,
#186944,#186945,#186946,#186947,#186948,#186949,#186950,#186951,#186952,
#186953,#186954,#186955,#186956,#186957,#186958,#186959,#186960,#186961,
#186962,#186963,#186964,#186965,#186966,#186967,#186968,#186969,#186970,
#186971,#186972,#186973,#186974,#186975,#186976,#186977,#186978,#186979,
#186980,#186981,#186982,#186983,#186984,#186985,#186986,#186987,#186988,
#186989,#186990,#186991,#186992,#186993,#186994,#186995,#186996,#186997,
#186998,#186999,#187000),(#187001,#187002,#187003,#187004,#187005,#187006,
#187007,#187008,#187009,#187010,#187011,#187012,#187013,#187014,#187015,
#187016,#187017,#187018,#187019,#187020,#187021,#187022,#187023,#187024,
#187025,#187026,#187027,#187028,#187029,#187030,#187031,#187032,#187033,
#187034,#187035,#187036,#187037,#187038,#187039,#187040,#187041,#187042,
#187043,#187044,#187045,#187046,#187047,#187048,#187049,#187050,#187051,
#187052,#187053,#187054,#187055,#187056,#187057,#187058,#187059,#187060,
#187061,#187062,#187063,#187064,#187065,#187066,#187067,#187068,#187069,
#187070,#187071,#187072,#187073,#187074,#187075,#187076,#187077,#187078,
#187079,#187080,#187081,#187082,#187083,#187084,#187085,#187086,#187087,
#187088,#187089,#187090,#187091,#187092,#187093,#187094,#187095,#187096,
#187097,#187098,#187099,#187100,#187101,#187102,#187103,#187104,#187105,
#187106,#187107,#187108,#187109,#187110,#187111,#187112,#187113,#187114,
#187115,#187116,#187117,#187118,#187119,#187120,#187121,#187122,#187123,
#187124,#187125,#187126,#187127,#187128,#187129,#187130,#187131,#187132,
#187133,#187134,#187135,#187136,#187137,#187138,#187139,#187140,#187141,
#187142,#187143,#187144,#187145,#187146,#187147,#187148,#187149,#187150,
#187151,#187152,#187153,#187154,#187155,#187156,#187157,#187158,#187159,
#187160,#187161,#187162,#187163,#187164,#187165,#187166,#187167,#187168,
#187169,#187170,#187171,#187172,#187173,#187174,#187175,#187176,#187177,
#187178,#187179,#187180,#187181,#187182,#187183,#187184,#187185,#187186,
#187187,#187188,#187189,#187190,#187191,#187192,#187193,#187194,#187195,
#187196,#187197,#187198,#187199,#187200,#187201,#187202,#187203,#187204,
#187205,#187206,#187207,#187208,#187209,#187210,#187211,#187212,#187213,
#187214,#187215,#187216,#187217,#187218,#187219,#187220,#187221,#187222,
#187223,#187224,#187225,#187226,#187227,#187228,#187229,#187230,#187231,
#187232,#187233,#187234,#187235,#187236,#187237,#187238,#187239,#187240,
#187241,#187242,#187243)),.UNSPECIFIED.,.F.,.F.,.F.)
B_SPLINE_SURFACE_WITH_KNOTS((2,2),(3,2,2,2,2,2,2,2,2,2,2,2,2,2,2,2,2,2,
2,2,2,2,2,2,2,2,2,2,2,2,2,2,2,2,2,2,2,2,2,2,2,2,2,2,2,2,2,2,2,2,2,2,2,2,
2,2,2,2,2,2,2,2,2,2,2,2,2,2,2,2,2,2,2,2,2,2,2,2,2,2,2,2,2,2,2,2,2,2,2,2,
2,2,2,2,2,2,2,2,2,2,2,2,2,2,2,2,2,2,2,2,2,2,2,2,2,2,2,2,2,2,2,3),(0.,1.),
(0.,0.0078125,0.015625,0.0234375,0.03125,0.0390625,0.046875,0.0546875,0.0625,
0.0703125,0.078125,0.0859375,0.09375,0.1015625,0.109375,0.1171875,0.125,
0.1328125,0.140625,0.1484375,0.15625,0.1640625,0.171875,0.1796875,0.1875,
0.1953125,0.203125,0.2109375,0.21875,0.2265625,0.234375,0.2421875,0.25,
0.2578125,0.265625,0.2734375,0.28125,0.2890625,0.296875,0.3046875,0.3125,
0.3203125,0.328125,0.3359375,0.34375,0.3515625,0.359375,0.3671875,0.375,
0.3828125,0.390625,0.3984375,0.40625,0.4140625,0.421875,0.4296875,0.4375,
0.4453125,0.453125,0.4609375,0.46875,0.4765625,0.484375,0.4921875,0.5,0.5078125,
0.515625,0.5234375,0.53125,0.5390625,0.546875,0.5546875,0.5625,0.5703125,
0.578125,0.5859375,0.59375,0.6015625,0.609375,0.6171875,0.625,0.6328125,
0.640625,0.6484375,0.65625,0.6640625,0.671875,0.6796875,0.6875,0.6953125,
0.703125,0.7109375,0.71875,0.7265625,0.734375,0.7421875,0.75,0.7578125,
0.765625,0.7734375,0.78125,0.7890625,0.796875,0.8046875,0.8125,0.8203125,
0.828125,0.8359375,0.84375,0.8515625,0.859375,0.8671875,0.875,0.8828125,
0.890625,0.8984375,0.90625,0.9140625,0.921875,0.9296875,0.9375,0.944992786249728),
 .UNSPECIFIED.)
GEOMETRIC_REPRESENTATION_ITEM()
RATIONAL_B_SPLINE_SURFACE(((1.,0.923879532511287,1.,0.923879532511287,1.,
0.923879532511287,1.,0.923879532511287,1.,0.923879532511287,1.,0.923879532511287,
1.,0.923879532511287,1.,0.923879532511287,1.,0.923879532511287,1.,0.923879532511287,
1.,0.923879532511287,1.,0.923879532511287,1.,0.923879532511287,1.,0.923879532511287,
1.,0.923879532511287,1.,0.923879532511287,1.,0.923879532511287,1.,0.923879532511287,
1.,0.923879532511287,1.,0.923879532511287,1.,0.923879532511287,1.,0.923879532511287,
1.,0.923879532511287,1.,0.923879532511287,1.,0.923879532511287,1.,0.923879532511287,
1.,0.923879532511287,1.,0.923879532511287,1.,0.923879532511287,1.,0.923879532511287,
1.,0.923879532511287,1.,0.923879532511287,1.,0.923879532511287,1.,0.923879532511287,
1.,0.923879532511287,1.,0.923879532511287,1.,0.923879532511287,1.,0.923879532511287,
1.,0.923879532511287,1.,0.923879532511287,1.,0.923879532511287,1.,0.923879532511287,
1.,0.923879532511287,1.,0.923879532511287,1.,0.923879532511287,1.,0.923879532511287,
1.,0.923879532511287,1.,0.923879532511287,1.,0.923879532511287,1.,0.923879532511287,
1.,0.923879532511287,1.,0.923879532511287,1.,0.923879532511287,1.,0.923879532511287,
1.,0.923879532511287,1.,0.923879532511287,1.,0.923879532511287,1.,0.923879532511287,
1.,0.923879532511287,1.,0.923879532511287,1.,0.923879532511287,1.,0.923879532511287,
1.,0.923879532511287,1.,0.923879532511287,1.,0.923879532511287,1.,0.923879532511287,
1.,0.923879532511287,1.,0.923879532511287,1.,0.923879532511287,1.,0.923879532511287,
1.,0.923879532511287,1.,0.923879532511287,1.,0.923879532511287,1.,0.923879532511287,
1.,0.923879532511287,1.,0.923879532511287,1.,0.923879532511287,1.,0.923879532511287,
1.,0.923879532511287,1.,0.923879532511287,1.,0.923879532511287,1.,0.923879532511287,
1.,0.923879532511287,1.,0.923879532511287,1.,0.923879532511287,1.,0.923879532511287,
1.,0.923879532511287,1.,0.923879532511287,1.,0.923879532511287,1.,0.923879532511287,
1.,0.923879532511287,1.,0.923879532511287,1.,0.923879532511287,1.,0.923879532511287,
1.,0.923879532511287,1.,0.923879532511287,1.,0.923879532511287,1.,0.923879532511287,
1.,0.923879532511287,1.,0.923879532511287,1.,0.923879532511287,1.,0.923879532511287,
1.,0.923879532511287,1.,0.923879532511287,1.,0.923879532511287,1.,0.923879532511287,
1.,0.923879532511287,1.,0.923879532511287,1.,0.923879532511287,1.,0.923879532511287,
1.,0.923879532511287,1.,0.923879532511287,1.,0.923879532511287,1.,0.923879532511287,
1.,0.923879532511287,1.,0.923879532511287,1.,0.923879532511287,1.,0.923879532511287,
1.,0.923879532511287,1.,0.923879532511287,1.,0.926994637808348,0.994024750557114),
(1.,0.923879532511287,1.,0.923879532511287,1.,0.923879532511287,1.,0.923879532511287,
1.,0.923879532511287,1.,0.923879532511287,1.,0.923879532511287,1.,0.923879532511287,
1.,0.923879532511287,1.,0.923879532511287,1.,0.923879532511287,1.,0.923879532511287,
1.,0.923879532511287,1.,0.923879532511287,1.,0.923879532511287,1.,0.923879532511287,
1.,0.923879532511287,1.,0.923879532511287,1.,0.923879532511287,1.,0.923879532511287,
1.,0.923879532511287,1.,0.923879532511287,1.,0.923879532511287,1.,0.923879532511287,
1.,0.923879532511287,1.,0.923879532511287,1.,0.923879532511287,1.,0.923879532511287,
1.,0.923879532511287,1.,0.923879532511287,1.,0.923879532511287,1.,0.923879532511287,
1.,0.923879532511287,1.,0.923879532511287,1.,0.923879532511287,1.,0.923879532511287,
1.,0.923879532511287,1.,0.923879532511287,1.,0.923879532511287,1.,0.923879532511287,
1.,0.923879532511287,1.,0.923879532511287,1.,0.923879532511287,1.,0.923879532511287,
1.,0.923879532511287,1.,0.923879532511287,1.,0.923879532511287,1.,0.923879532511287,
1.,0.923879532511287,1.,0.923879532511287,1.,0.923879532511287,1.,0.923879532511287,
1.,0.923879532511287,1.,0.923879532511287,1.,0.923879532511287,1.,0.923879532511287,
1.,0.923879532511287,1.,0.923879532511287,1.,0.923879532511287,1.,0.923879532511287,
1.,0.923879532511287,1.,0.923879532511287,1.,0.923879532511287,1.,0.923879532511287,
1.,0.923879532511287,1.,0.923879532511287,1.,0.923879532511287,1.,0.923879532511287,
1.,0.923879532511287,1.,0.923879532511287,1.,0.923879532511287,1.,0.923879532511287,
1.,0.923879532511287,1.,0.923879532511287,1.,0.923879532511287,1.,0.923879532511287,
1.,0.923879532511287,1.,0.923879532511287,1.,0.923879532511287,1.,0.923879532511287,
1.,0.923879532511287,1.,0.923879532511287,1.,0.923879532511287,1.,0.923879532511287,
1.,0.923879532511287,1.,0.923879532511287,1.,0.923879532511287,1.,0.923879532511287,
1.,0.923879532511287,1.,0.923879532511287,1.,0.923879532511287,1.,0.923879532511287,
1.,0.923879532511287,1.,0.923879532511287,1.,0.923879532511287,1.,0.923879532511287,
1.,0.923879532511287,1.,0.923879532511287,1.,0.923879532511287,1.,0.923879532511287,
1.,0.923879532511287,1.,0.923879532511287,1.,0.923879532511287,1.,0.923879532511287,
1.,0.923879532511287,1.,0.923879532511287,1.,0.923879532511287,1.,0.923879532511287,
1.,0.923879532511287,1.,0.923879532511287,1.,0.923879532511287,1.,0.923879532511287,
1.,0.923879532511287,1.,0.923879532511287,1.,0.923879532511287,1.,0.923879532511287,
1.,0.923879532511287,1.,0.923879532511287,1.,0.923879532511287,1.,0.923879532511287,
1.,0.926994637808348,0.994024750557114)))
REPRESENTATION_ITEM('')
SURFACE()
);
#778=(
BOUNDED_SURFACE()
B_SPLINE_SURFACE(1,2,((#187263,#187264,#187265,#187266,#187267,#187268,
#187269,#187270,#187271,#187272,#187273,#187274,#187275,#187276,#187277,
#187278,#187279,#187280,#187281,#187282,#187283,#187284,#187285,#187286,
#187287,#187288,#187289,#187290,#187291,#187292,#187293,#187294,#187295,
#187296,#187297,#187298,#187299,#187300,#187301,#187302,#187303,#187304,
#187305,#187306,#187307,#187308,#187309,#187310,#187311,#187312,#187313,
#187314,#187315,#187316,#187317,#187318,#187319,#187320,#187321,#187322,
#187323,#187324,#187325,#187326,#187327,#187328,#187329,#187330,#187331,
#187332,#187333,#187334,#187335,#187336,#187337,#187338,#187339,#187340,
#187341,#187342,#187343,#187344,#187345,#187346,#187347,#187348,#187349,
#187350,#187351,#187352,#187353,#187354,#187355,#187356,#187357,#187358,
#187359,#187360,#187361,#187362,#187363,#187364,#187365,#187366,#187367,
#187368,#187369,#187370,#187371,#187372,#187373,#187374,#187375,#187376,
#187377,#187378,#187379,#187380,#187381,#187382,#187383,#187384,#187385,
#187386,#187387,#187388,#187389,#187390,#187391,#187392,#187393,#187394,
#187395,#187396,#187397,#187398,#187399,#187400,#187401,#187402,#187403,
#187404,#187405,#187406,#187407,#187408,#187409,#187410,#187411,#187412,
#187413,#187414,#187415,#187416,#187417,#187418,#187419,#187420,#187421,
#187422,#187423,#187424,#187425,#187426,#187427,#187428,#187429,#187430,
#187431,#187432,#187433,#187434,#187435,#187436,#187437,#187438,#187439,
#187440,#187441,#187442,#187443,#187444,#187445,#187446,#187447,#187448,
#187449,#187450,#187451,#187452,#187453,#187454,#187455,#187456,#187457,
#187458,#187459,#187460,#187461,#187462,#187463,#187464,#187465,#187466,
#187467,#187468,#187469,#187470,#187471,#187472,#187473,#187474,#187475,
#187476,#187477,#187478,#187479,#187480,#187481,#187482,#187483,#187484,
#187485,#187486,#187487,#187488,#187489,#187490,#187491,#187492,#187493,
#187494,#187495,#187496,#187497,#187498,#187499,#187500,#187501,#187502,
#187503,#187504,#187505),(#187506,#187507,#187508,#187509,#187510,#187511,
#187512,#187513,#187514,#187515,#187516,#187517,#187518,#187519,#187520,
#187521,#187522,#187523,#187524,#187525,#187526,#187527,#187528,#187529,
#187530,#187531,#187532,#187533,#187534,#187535,#187536,#187537,#187538,
#187539,#187540,#187541,#187542,#187543,#187544,#187545,#187546,#187547,
#187548,#187549,#187550,#187551,#187552,#187553,#187554,#187555,#187556,
#187557,#187558,#187559,#187560,#187561,#187562,#187563,#187564,#187565,
#187566,#187567,#187568,#187569,#187570,#187571,#187572,#187573,#187574,
#187575,#187576,#187577,#187578,#187579,#187580,#187581,#187582,#187583,
#187584,#187585,#187586,#187587,#187588,#187589,#187590,#187591,#187592,
#187593,#187594,#187595,#187596,#187597,#187598,#187599,#187600,#187601,
#187602,#187603,#187604,#187605,#187606,#187607,#187608,#187609,#187610,
#187611,#187612,#187613,#187614,#187615,#187616,#187617,#187618,#187619,
#187620,#187621,#187622,#187623,#187624,#187625,#187626,#187627,#187628,
#187629,#187630,#187631,#187632,#187633,#187634,#187635,#187636,#187637,
#187638,#187639,#187640,#187641,#187642,#187643,#187644,#187645,#187646,
#187647,#187648,#187649,#187650,#187651,#187652,#187653,#187654,#187655,
#187656,#187657,#187658,#187659,#187660,#187661,#187662,#187663,#187664,
#187665,#187666,#187667,#187668,#187669,#187670,#187671,#187672,#187673,
#187674,#187675,#187676,#187677,#187678,#187679,#187680,#187681,#187682,
#187683,#187684,#187685,#187686,#187687,#187688,#187689,#187690,#187691,
#187692,#187693,#187694,#187695,#187696,#187697,#187698,#187699,#187700,
#187701,#187702,#187703,#187704,#187705,#187706,#187707,#187708,#187709,
#187710,#187711,#187712,#187713,#187714,#187715,#187716,#187717,#187718,
#187719,#187720,#187721,#187722,#187723,#187724,#187725,#187726,#187727,
#187728,#187729,#187730,#187731,#187732,#187733,#187734,#187735,#187736,
#187737,#187738,#187739,#187740,#187741,#187742,#187743,#187744,#187745,
#187746,#187747,#187748)),.UNSPECIFIED.,.F.,.F.,.F.)
B_SPLINE_SURFACE_WITH_KNOTS((2,2),(3,2,2,2,2,2,2,2,2,2,2,2,2,2,2,2,2,2,
2,2,2,2,2,2,2,2,2,2,2,2,2,2,2,2,2,2,2,2,2,2,2,2,2,2,2,2,2,2,2,2,2,2,2,2,
2,2,2,2,2,2,2,2,2,2,2,2,2,2,2,2,2,2,2,2,2,2,2,2,2,2,2,2,2,2,2,2,2,2,2,2,
2,2,2,2,2,2,2,2,2,2,2,2,2,2,2,2,2,2,2,2,2,2,2,2,2,2,2,2,2,2,2,3),(0.,1.),
(0.,0.0078125,0.015625,0.0234375,0.03125,0.0390625,0.046875,0.0546875,0.0625,
0.0703125,0.078125,0.0859375,0.09375,0.1015625,0.109375,0.1171875,0.125,
0.1328125,0.140625,0.1484375,0.15625,0.1640625,0.171875,0.1796875,0.1875,
0.1953125,0.203125,0.2109375,0.21875,0.2265625,0.234375,0.2421875,0.25,
0.2578125,0.265625,0.2734375,0.28125,0.2890625,0.296875,0.3046875,0.3125,
0.3203125,0.328125,0.3359375,0.34375,0.3515625,0.359375,0.3671875,0.375,
0.3828125,0.390625,0.3984375,0.40625,0.4140625,0.421875,0.4296875,0.4375,
0.4453125,0.453125,0.4609375,0.46875,0.4765625,0.484375,0.4921875,0.5,0.5078125,
0.515625,0.5234375,0.53125,0.5390625,0.546875,0.5546875,0.5625,0.5703125,
0.578125,0.5859375,0.59375,0.6015625,0.609375,0.6171875,0.625,0.6328125,
0.640625,0.6484375,0.65625,0.6640625,0.671875,0.6796875,0.6875,0.6953125,
0.703125,0.7109375,0.71875,0.7265625,0.734375,0.7421875,0.75,0.7578125,
0.765625,0.7734375,0.78125,0.7890625,0.796875,0.8046875,0.8125,0.8203125,
0.828125,0.8359375,0.84375,0.8515625,0.859375,0.8671875,0.875,0.8828125,
0.890625,0.8984375,0.90625,0.9140625,0.921875,0.9296875,0.9375,0.944992786249728),
 .UNSPECIFIED.)
GEOMETRIC_REPRESENTATION_ITEM()
RATIONAL_B_SPLINE_SURFACE(((1.,0.923879532511287,1.,0.923879532511287,1.,
0.923879532511287,1.,0.923879532511287,1.,0.923879532511287,1.,0.923879532511287,
1.,0.923879532511287,1.,0.923879532511287,1.,0.923879532511287,1.,0.923879532511287,
1.,0.923879532511287,1.,0.923879532511287,1.,0.923879532511287,1.,0.923879532511287,
1.,0.923879532511287,1.,0.923879532511287,1.,0.923879532511287,1.,0.923879532511287,
1.,0.923879532511287,1.,0.923879532511287,1.,0.923879532511287,1.,0.923879532511287,
1.,0.923879532511287,1.,0.923879532511287,1.,0.923879532511287,1.,0.923879532511287,
1.,0.923879532511287,1.,0.923879532511287,1.,0.923879532511287,1.,0.923879532511287,
1.,0.923879532511287,1.,0.923879532511287,1.,0.923879532511287,1.,0.923879532511287,
1.,0.923879532511287,1.,0.923879532511287,1.,0.923879532511287,1.,0.923879532511287,
1.,0.923879532511287,1.,0.923879532511287,1.,0.923879532511287,1.,0.923879532511287,
1.,0.923879532511287,1.,0.923879532511287,1.,0.923879532511287,1.,0.923879532511287,
1.,0.923879532511287,1.,0.923879532511287,1.,0.923879532511287,1.,0.923879532511287,
1.,0.923879532511287,1.,0.923879532511287,1.,0.923879532511287,1.,0.923879532511287,
1.,0.923879532511287,1.,0.923879532511287,1.,0.923879532511287,1.,0.923879532511287,
1.,0.923879532511287,1.,0.923879532511287,1.,0.923879532511287,1.,0.923879532511287,
1.,0.923879532511287,1.,0.923879532511287,1.,0.923879532511287,1.,0.923879532511287,
1.,0.923879532511287,1.,0.923879532511287,1.,0.923879532511287,1.,0.923879532511287,
1.,0.923879532511287,1.,0.923879532511287,1.,0.923879532511287,1.,0.923879532511287,
1.,0.923879532511287,1.,0.923879532511287,1.,0.923879532511287,1.,0.923879532511287,
1.,0.923879532511287,1.,0.923879532511287,1.,0.923879532511287,1.,0.923879532511287,
1.,0.923879532511287,1.,0.923879532511287,1.,0.923879532511287,1.,0.923879532511287,
1.,0.923879532511287,1.,0.923879532511287,1.,0.923879532511287,1.,0.923879532511287,
1.,0.923879532511287,1.,0.923879532511287,1.,0.923879532511287,1.,0.923879532511287,
1.,0.923879532511287,1.,0.923879532511287,1.,0.923879532511287,1.,0.923879532511287,
1.,0.923879532511287,1.,0.923879532511287,1.,0.923879532511287,1.,0.923879532511287,
1.,0.923879532511287,1.,0.923879532511287,1.,0.923879532511287,1.,0.923879532511287,
1.,0.923879532511287,1.,0.923879532511287,1.,0.923879532511287,1.,0.923879532511287,
1.,0.923879532511287,1.,0.923879532511287,1.,0.923879532511287,1.,0.923879532511287,
1.,0.923879532511287,1.,0.923879532511287,1.,0.923879532511287,1.,0.923879532511287,
1.,0.923879532511287,1.,0.923879532511287,1.,0.926994637808348,0.994024750557114),
(1.,0.923879532511287,1.,0.923879532511287,1.,0.923879532511287,1.,0.923879532511287,
1.,0.923879532511287,1.,0.923879532511287,1.,0.923879532511287,1.,0.923879532511287,
1.,0.923879532511287,1.,0.923879532511287,1.,0.923879532511287,1.,0.923879532511287,
1.,0.923879532511287,1.,0.923879532511287,1.,0.923879532511287,1.,0.923879532511287,
1.,0.923879532511287,1.,0.923879532511287,1.,0.923879532511287,1.,0.923879532511287,
1.,0.923879532511287,1.,0.923879532511287,1.,0.923879532511287,1.,0.923879532511287,
1.,0.923879532511287,1.,0.923879532511287,1.,0.923879532511287,1.,0.923879532511287,
1.,0.923879532511287,1.,0.923879532511287,1.,0.923879532511287,1.,0.923879532511287,
1.,0.923879532511287,1.,0.923879532511287,1.,0.923879532511287,1.,0.923879532511287,
1.,0.923879532511287,1.,0.923879532511287,1.,0.923879532511287,1.,0.923879532511287,
1.,0.923879532511287,1.,0.923879532511287,1.,0.923879532511287,1.,0.923879532511287,
1.,0.923879532511287,1.,0.923879532511287,1.,0.923879532511287,1.,0.923879532511287,
1.,0.923879532511287,1.,0.923879532511287,1.,0.923879532511287,1.,0.923879532511287,
1.,0.923879532511287,1.,0.923879532511287,1.,0.923879532511287,1.,0.923879532511287,
1.,0.923879532511287,1.,0.923879532511287,1.,0.923879532511287,1.,0.923879532511287,
1.,0.923879532511287,1.,0.923879532511287,1.,0.923879532511287,1.,0.923879532511287,
1.,0.923879532511287,1.,0.923879532511287,1.,0.923879532511287,1.,0.923879532511287,
1.,0.923879532511287,1.,0.923879532511287,1.,0.923879532511287,1.,0.923879532511287,
1.,0.923879532511287,1.,0.923879532511287,1.,0.923879532511287,1.,0.923879532511287,
1.,0.923879532511287,1.,0.923879532511287,1.,0.923879532511287,1.,0.923879532511287,
1.,0.923879532511287,1.,0.923879532511287,1.,0.923879532511287,1.,0.923879532511287,
1.,0.923879532511287,1.,0.923879532511287,1.,0.923879532511287,1.,0.923879532511287,
1.,0.923879532511287,1.,0.923879532511287,1.,0.923879532511287,1.,0.923879532511287,
1.,0.923879532511287,1.,0.923879532511287,1.,0.923879532511287,1.,0.923879532511287,
1.,0.923879532511287,1.,0.923879532511287,1.,0.923879532511287,1.,0.923879532511287,
1.,0.923879532511287,1.,0.923879532511287,1.,0.923879532511287,1.,0.923879532511287,
1.,0.923879532511287,1.,0.923879532511287,1.,0.923879532511287,1.,0.923879532511287,
1.,0.923879532511287,1.,0.923879532511287,1.,0.923879532511287,1.,0.923879532511287,
1.,0.923879532511287,1.,0.923879532511287,1.,0.923879532511287,1.,0.923879532511287,
1.,0.923879532511287,1.,0.923879532511287,1.,0.923879532511287,1.,0.923879532511287,
1.,0.926994637808348,0.994024750557114)))
REPRESENTATION_ITEM('')
SURFACE()
);
#779=(
BOUNDED_SURFACE()
B_SPLINE_SURFACE(1,2,((#187768,#187769,#187770,#187771,#187772,#187773,
#187774,#187775,#187776,#187777,#187778,#187779,#187780,#187781,#187782,
#187783,#187784,#187785,#187786,#187787,#187788,#187789,#187790,#187791,
#187792,#187793,#187794,#187795,#187796,#187797,#187798,#187799,#187800,
#187801,#187802,#187803,#187804,#187805,#187806,#187807,#187808,#187809,
#187810,#187811,#187812,#187813,#187814,#187815,#187816,#187817,#187818,
#187819,#187820,#187821,#187822,#187823,#187824,#187825,#187826,#187827,
#187828,#187829,#187830,#187831,#187832,#187833,#187834,#187835,#187836,
#187837,#187838,#187839,#187840,#187841,#187842,#187843,#187844,#187845,
#187846,#187847,#187848,#187849,#187850,#187851,#187852,#187853,#187854,
#187855,#187856,#187857,#187858,#187859,#187860,#187861,#187862,#187863,
#187864,#187865,#187866,#187867,#187868,#187869,#187870,#187871,#187872,
#187873,#187874,#187875,#187876,#187877,#187878,#187879,#187880,#187881,
#187882,#187883,#187884,#187885,#187886,#187887,#187888,#187889,#187890,
#187891,#187892,#187893,#187894,#187895,#187896,#187897,#187898,#187899,
#187900,#187901,#187902,#187903,#187904,#187905,#187906,#187907,#187908,
#187909,#187910,#187911,#187912,#187913,#187914,#187915,#187916,#187917,
#187918,#187919,#187920,#187921,#187922,#187923,#187924,#187925,#187926,
#187927,#187928,#187929,#187930,#187931,#187932,#187933,#187934,#187935,
#187936,#187937,#187938,#187939,#187940,#187941,#187942,#187943,#187944,
#187945,#187946,#187947,#187948,#187949,#187950,#187951,#187952,#187953,
#187954,#187955,#187956,#187957,#187958,#187959,#187960,#187961,#187962,
#187963,#187964,#187965,#187966,#187967,#187968,#187969,#187970,#187971,
#187972,#187973,#187974,#187975,#187976,#187977,#187978,#187979,#187980,
#187981,#187982,#187983,#187984,#187985,#187986,#187987,#187988,#187989,
#187990,#187991,#187992,#187993,#187994,#187995,#187996,#187997,#187998,
#187999,#188000,#188001,#188002,#188003,#188004,#188005,#188006,#188007,
#188008,#188009,#188010),(#188011,#188012,#188013,#188014,#188015,#188016,
#188017,#188018,#188019,#188020,#188021,#188022,#188023,#188024,#188025,
#188026,#188027,#188028,#188029,#188030,#188031,#188032,#188033,#188034,
#188035,#188036,#188037,#188038,#188039,#188040,#188041,#188042,#188043,
#188044,#188045,#188046,#188047,#188048,#188049,#188050,#188051,#188052,
#188053,#188054,#188055,#188056,#188057,#188058,#188059,#188060,#188061,
#188062,#188063,#188064,#188065,#188066,#188067,#188068,#188069,#188070,
#188071,#188072,#188073,#188074,#188075,#188076,#188077,#188078,#188079,
#188080,#188081,#188082,#188083,#188084,#188085,#188086,#188087,#188088,
#188089,#188090,#188091,#188092,#188093,#188094,#188095,#188096,#188097,
#188098,#188099,#188100,#188101,#188102,#188103,#188104,#188105,#188106,
#188107,#188108,#188109,#188110,#188111,#188112,#188113,#188114,#188115,
#188116,#188117,#188118,#188119,#188120,#188121,#188122,#188123,#188124,
#188125,#188126,#188127,#188128,#188129,#188130,#188131,#188132,#188133,
#188134,#188135,#188136,#188137,#188138,#188139,#188140,#188141,#188142,
#188143,#188144,#188145,#188146,#188147,#188148,#188149,#188150,#188151,
#188152,#188153,#188154,#188155,#188156,#188157,#188158,#188159,#188160,
#188161,#188162,#188163,#188164,#188165,#188166,#188167,#188168,#188169,
#188170,#188171,#188172,#188173,#188174,#188175,#188176,#188177,#188178,
#188179,#188180,#188181,#188182,#188183,#188184,#188185,#188186,#188187,
#188188,#188189,#188190,#188191,#188192,#188193,#188194,#188195,#188196,
#188197,#188198,#188199,#188200,#188201,#188202,#188203,#188204,#188205,
#188206,#188207,#188208,#188209,#188210,#188211,#188212,#188213,#188214,
#188215,#188216,#188217,#188218,#188219,#188220,#188221,#188222,#188223,
#188224,#188225,#188226,#188227,#188228,#188229,#188230,#188231,#188232,
#188233,#188234,#188235,#188236,#188237,#188238,#188239,#188240,#188241,
#188242,#188243,#188244,#188245,#188246,#188247,#188248,#188249,#188250,
#188251,#188252,#188253)),.UNSPECIFIED.,.F.,.F.,.F.)
B_SPLINE_SURFACE_WITH_KNOTS((2,2),(3,2,2,2,2,2,2,2,2,2,2,2,2,2,2,2,2,2,
2,2,2,2,2,2,2,2,2,2,2,2,2,2,2,2,2,2,2,2,2,2,2,2,2,2,2,2,2,2,2,2,2,2,2,2,
2,2,2,2,2,2,2,2,2,2,2,2,2,2,2,2,2,2,2,2,2,2,2,2,2,2,2,2,2,2,2,2,2,2,2,2,
2,2,2,2,2,2,2,2,2,2,2,2,2,2,2,2,2,2,2,2,2,2,2,2,2,2,2,2,2,2,2,3),(0.,1.),
(0.,0.0078125,0.015625,0.0234375,0.03125,0.0390625,0.046875,0.0546875,0.0625,
0.0703125,0.078125,0.0859375,0.09375,0.1015625,0.109375,0.1171875,0.125,
0.1328125,0.140625,0.1484375,0.15625,0.1640625,0.171875,0.1796875,0.1875,
0.1953125,0.203125,0.2109375,0.21875,0.2265625,0.234375,0.2421875,0.25,
0.2578125,0.265625,0.2734375,0.28125,0.2890625,0.296875,0.3046875,0.3125,
0.3203125,0.328125,0.3359375,0.34375,0.3515625,0.359375,0.3671875,0.375,
0.3828125,0.390625,0.3984375,0.40625,0.4140625,0.421875,0.4296875,0.4375,
0.4453125,0.453125,0.4609375,0.46875,0.4765625,0.484375,0.4921875,0.5,0.5078125,
0.515625,0.5234375,0.53125,0.5390625,0.546875,0.5546875,0.5625,0.5703125,
0.578125,0.5859375,0.59375,0.6015625,0.609375,0.6171875,0.625,0.6328125,
0.640625,0.6484375,0.65625,0.6640625,0.671875,0.6796875,0.6875,0.6953125,
0.703125,0.7109375,0.71875,0.7265625,0.734375,0.7421875,0.75,0.7578125,
0.765625,0.7734375,0.78125,0.7890625,0.796875,0.8046875,0.8125,0.8203125,
0.828125,0.8359375,0.84375,0.8515625,0.859375,0.8671875,0.875,0.8828125,
0.890625,0.8984375,0.90625,0.9140625,0.921875,0.9296875,0.9375,0.944992786249728),
 .UNSPECIFIED.)
GEOMETRIC_REPRESENTATION_ITEM()
RATIONAL_B_SPLINE_SURFACE(((1.,0.923879532511287,1.,0.923879532511287,1.,
0.923879532511287,1.,0.923879532511287,1.,0.923879532511287,1.,0.923879532511287,
1.,0.923879532511287,1.,0.923879532511287,1.,0.923879532511287,1.,0.923879532511287,
1.,0.923879532511287,1.,0.923879532511287,1.,0.923879532511287,1.,0.923879532511287,
1.,0.923879532511287,1.,0.923879532511287,1.,0.923879532511287,1.,0.923879532511287,
1.,0.923879532511287,1.,0.923879532511287,1.,0.923879532511287,1.,0.923879532511287,
1.,0.923879532511287,1.,0.923879532511287,1.,0.923879532511287,1.,0.923879532511287,
1.,0.923879532511287,1.,0.923879532511287,1.,0.923879532511287,1.,0.923879532511287,
1.,0.923879532511287,1.,0.923879532511287,1.,0.923879532511287,1.,0.923879532511287,
1.,0.923879532511287,1.,0.923879532511287,1.,0.923879532511287,1.,0.923879532511287,
1.,0.923879532511287,1.,0.923879532511287,1.,0.923879532511287,1.,0.923879532511287,
1.,0.923879532511287,1.,0.923879532511287,1.,0.923879532511287,1.,0.923879532511287,
1.,0.923879532511287,1.,0.923879532511287,1.,0.923879532511287,1.,0.923879532511287,
1.,0.923879532511287,1.,0.923879532511287,1.,0.923879532511287,1.,0.923879532511287,
1.,0.923879532511287,1.,0.923879532511287,1.,0.923879532511287,1.,0.923879532511287,
1.,0.923879532511287,1.,0.923879532511287,1.,0.923879532511287,1.,0.923879532511287,
1.,0.923879532511287,1.,0.923879532511287,1.,0.923879532511287,1.,0.923879532511287,
1.,0.923879532511287,1.,0.923879532511287,1.,0.923879532511287,1.,0.923879532511287,
1.,0.923879532511287,1.,0.923879532511287,1.,0.923879532511287,1.,0.923879532511287,
1.,0.923879532511287,1.,0.923879532511287,1.,0.923879532511287,1.,0.923879532511287,
1.,0.923879532511287,1.,0.923879532511287,1.,0.923879532511287,1.,0.923879532511287,
1.,0.923879532511287,1.,0.923879532511287,1.,0.923879532511287,1.,0.923879532511287,
1.,0.923879532511287,1.,0.923879532511287,1.,0.923879532511287,1.,0.923879532511287,
1.,0.923879532511287,1.,0.923879532511287,1.,0.923879532511287,1.,0.923879532511287,
1.,0.923879532511287,1.,0.923879532511287,1.,0.923879532511287,1.,0.923879532511287,
1.,0.923879532511287,1.,0.923879532511287,1.,0.923879532511287,1.,0.923879532511287,
1.,0.923879532511287,1.,0.923879532511287,1.,0.923879532511287,1.,0.923879532511287,
1.,0.923879532511287,1.,0.923879532511287,1.,0.923879532511287,1.,0.923879532511287,
1.,0.923879532511287,1.,0.923879532511287,1.,0.923879532511287,1.,0.923879532511287,
1.,0.923879532511287,1.,0.923879532511287,1.,0.923879532511287,1.,0.923879532511287,
1.,0.923879532511287,1.,0.923879532511287,1.,0.926994637808348,0.994024750557114),
(1.,0.923879532511287,1.,0.923879532511287,1.,0.923879532511287,1.,0.923879532511287,
1.,0.923879532511287,1.,0.923879532511287,1.,0.923879532511287,1.,0.923879532511287,
1.,0.923879532511287,1.,0.923879532511287,1.,0.923879532511287,1.,0.923879532511287,
1.,0.923879532511287,1.,0.923879532511287,1.,0.923879532511287,1.,0.923879532511287,
1.,0.923879532511287,1.,0.923879532511287,1.,0.923879532511287,1.,0.923879532511287,
1.,0.923879532511287,1.,0.923879532511287,1.,0.923879532511287,1.,0.923879532511287,
1.,0.923879532511287,1.,0.923879532511287,1.,0.923879532511287,1.,0.923879532511287,
1.,0.923879532511287,1.,0.923879532511287,1.,0.923879532511287,1.,0.923879532511287,
1.,0.923879532511287,1.,0.923879532511287,1.,0.923879532511287,1.,0.923879532511287,
1.,0.923879532511287,1.,0.923879532511287,1.,0.923879532511287,1.,0.923879532511287,
1.,0.923879532511287,1.,0.923879532511287,1.,0.923879532511287,1.,0.923879532511287,
1.,0.923879532511287,1.,0.923879532511287,1.,0.923879532511287,1.,0.923879532511287,
1.,0.923879532511287,1.,0.923879532511287,1.,0.923879532511287,1.,0.923879532511287,
1.,0.923879532511287,1.,0.923879532511287,1.,0.923879532511287,1.,0.923879532511287,
1.,0.923879532511287,1.,0.923879532511287,1.,0.923879532511287,1.,0.923879532511287,
1.,0.923879532511287,1.,0.923879532511287,1.,0.923879532511287,1.,0.923879532511287,
1.,0.923879532511287,1.,0.923879532511287,1.,0.923879532511287,1.,0.923879532511287,
1.,0.923879532511287,1.,0.923879532511287,1.,0.923879532511287,1.,0.923879532511287,
1.,0.923879532511287,1.,0.923879532511287,1.,0.923879532511287,1.,0.923879532511287,
1.,0.923879532511287,1.,0.923879532511287,1.,0.923879532511287,1.,0.923879532511287,
1.,0.923879532511287,1.,0.923879532511287,1.,0.923879532511287,1.,0.923879532511287,
1.,0.923879532511287,1.,0.923879532511287,1.,0.923879532511287,1.,0.923879532511287,
1.,0.923879532511287,1.,0.923879532511287,1.,0.923879532511287,1.,0.923879532511287,
1.,0.923879532511287,1.,0.923879532511287,1.,0.923879532511287,1.,0.923879532511287,
1.,0.923879532511287,1.,0.923879532511287,1.,0.923879532511287,1.,0.923879532511287,
1.,0.923879532511287,1.,0.923879532511287,1.,0.923879532511287,1.,0.923879532511287,
1.,0.923879532511287,1.,0.923879532511287,1.,0.923879532511287,1.,0.923879532511287,
1.,0.923879532511287,1.,0.923879532511287,1.,0.923879532511287,1.,0.923879532511287,
1.,0.923879532511287,1.,0.923879532511287,1.,0.923879532511287,1.,0.923879532511287,
1.,0.923879532511287,1.,0.923879532511287,1.,0.923879532511287,1.,0.923879532511287,
1.,0.926994637808348,0.994024750557114)))
REPRESENTATION_ITEM('')
SURFACE()
);
#780=(
BOUNDED_SURFACE()
B_SPLINE_SURFACE(1,2,((#188273,#188274,#188275,#188276,#188277,#188278,
#188279,#188280,#188281,#188282,#188283,#188284,#188285,#188286,#188287,
#188288,#188289,#188290,#188291,#188292,#188293,#188294,#188295,#188296,
#188297,#188298,#188299,#188300,#188301,#188302,#188303,#188304,#188305,
#188306,#188307,#188308,#188309,#188310,#188311,#188312,#188313,#188314,
#188315,#188316,#188317,#188318,#188319,#188320,#188321,#188322,#188323,
#188324,#188325,#188326,#188327,#188328,#188329,#188330,#188331,#188332,
#188333,#188334,#188335,#188336,#188337,#188338,#188339,#188340,#188341,
#188342,#188343,#188344,#188345,#188346,#188347,#188348,#188349,#188350,
#188351,#188352,#188353,#188354,#188355,#188356,#188357,#188358,#188359,
#188360,#188361,#188362,#188363,#188364,#188365,#188366,#188367,#188368,
#188369,#188370,#188371,#188372,#188373,#188374,#188375,#188376,#188377,
#188378,#188379,#188380,#188381,#188382,#188383,#188384,#188385,#188386,
#188387,#188388,#188389,#188390,#188391,#188392,#188393,#188394,#188395,
#188396,#188397,#188398,#188399,#188400,#188401,#188402,#188403,#188404,
#188405,#188406,#188407,#188408,#188409,#188410,#188411,#188412,#188413,
#188414,#188415,#188416,#188417,#188418,#188419,#188420,#188421,#188422,
#188423,#188424,#188425,#188426,#188427,#188428,#188429,#188430,#188431,
#188432,#188433,#188434,#188435,#188436,#188437,#188438,#188439,#188440,
#188441,#188442,#188443,#188444,#188445,#188446,#188447,#188448,#188449,
#188450,#188451,#188452,#188453,#188454,#188455,#188456,#188457,#188458,
#188459,#188460,#188461,#188462,#188463,#188464,#188465,#188466,#188467,
#188468,#188469,#188470,#188471,#188472,#188473,#188474,#188475,#188476,
#188477,#188478,#188479,#188480,#188481,#188482,#188483,#188484,#188485,
#188486,#188487,#188488,#188489,#188490,#188491,#188492,#188493,#188494,
#188495,#188496,#188497,#188498,#188499,#188500,#188501,#188502,#188503,
#188504,#188505,#188506,#188507,#188508,#188509,#188510,#188511,#188512,
#188513,#188514,#188515),(#188516,#188517,#188518,#188519,#188520,#188521,
#188522,#188523,#188524,#188525,#188526,#188527,#188528,#188529,#188530,
#188531,#188532,#188533,#188534,#188535,#188536,#188537,#188538,#188539,
#188540,#188541,#188542,#188543,#188544,#188545,#188546,#188547,#188548,
#188549,#188550,#188551,#188552,#188553,#188554,#188555,#188556,#188557,
#188558,#188559,#188560,#188561,#188562,#188563,#188564,#188565,#188566,
#188567,#188568,#188569,#188570,#188571,#188572,#188573,#188574,#188575,
#188576,#188577,#188578,#188579,#188580,#188581,#188582,#188583,#188584,
#188585,#188586,#188587,#188588,#188589,#188590,#188591,#188592,#188593,
#188594,#188595,#188596,#188597,#188598,#188599,#188600,#188601,#188602,
#188603,#188604,#188605,#188606,#188607,#188608,#188609,#188610,#188611,
#188612,#188613,#188614,#188615,#188616,#188617,#188618,#188619,#188620,
#188621,#188622,#188623,#188624,#188625,#188626,#188627,#188628,#188629,
#188630,#188631,#188632,#188633,#188634,#188635,#188636,#188637,#188638,
#188639,#188640,#188641,#188642,#188643,#188644,#188645,#188646,#188647,
#188648,#188649,#188650,#188651,#188652,#188653,#188654,#188655,#188656,
#188657,#188658,#188659,#188660,#188661,#188662,#188663,#188664,#188665,
#188666,#188667,#188668,#188669,#188670,#188671,#188672,#188673,#188674,
#188675,#188676,#188677,#188678,#188679,#188680,#188681,#188682,#188683,
#188684,#188685,#188686,#188687,#188688,#188689,#188690,#188691,#188692,
#188693,#188694,#188695,#188696,#188697,#188698,#188699,#188700,#188701,
#188702,#188703,#188704,#188705,#188706,#188707,#188708,#188709,#188710,
#188711,#188712,#188713,#188714,#188715,#188716,#188717,#188718,#188719,
#188720,#188721,#188722,#188723,#188724,#188725,#188726,#188727,#188728,
#188729,#188730,#188731,#188732,#188733,#188734,#188735,#188736,#188737,
#188738,#188739,#188740,#188741,#188742,#188743,#188744,#188745,#188746,
#188747,#188748,#188749,#188750,#188751,#188752,#188753,#188754,#188755,
#188756,#188757,#188758)),.UNSPECIFIED.,.F.,.F.,.F.)
B_SPLINE_SURFACE_WITH_KNOTS((2,2),(3,2,2,2,2,2,2,2,2,2,2,2,2,2,2,2,2,2,
2,2,2,2,2,2,2,2,2,2,2,2,2,2,2,2,2,2,2,2,2,2,2,2,2,2,2,2,2,2,2,2,2,2,2,2,
2,2,2,2,2,2,2,2,2,2,2,2,2,2,2,2,2,2,2,2,2,2,2,2,2,2,2,2,2,2,2,2,2,2,2,2,
2,2,2,2,2,2,2,2,2,2,2,2,2,2,2,2,2,2,2,2,2,2,2,2,2,2,2,2,2,2,2,3),(0.,1.),
(0.,0.0078125,0.015625,0.0234375,0.03125,0.0390625,0.046875,0.0546875,0.0625,
0.0703125,0.078125,0.0859375,0.09375,0.1015625,0.109375,0.1171875,0.125,
0.1328125,0.140625,0.1484375,0.15625,0.1640625,0.171875,0.1796875,0.1875,
0.1953125,0.203125,0.2109375,0.21875,0.2265625,0.234375,0.2421875,0.25,
0.2578125,0.265625,0.2734375,0.28125,0.2890625,0.296875,0.3046875,0.3125,
0.3203125,0.328125,0.3359375,0.34375,0.3515625,0.359375,0.3671875,0.375,
0.3828125,0.390625,0.3984375,0.40625,0.4140625,0.421875,0.4296875,0.4375,
0.4453125,0.453125,0.4609375,0.46875,0.4765625,0.484375,0.4921875,0.5,0.5078125,
0.515625,0.5234375,0.53125,0.5390625,0.546875,0.5546875,0.5625,0.5703125,
0.578125,0.5859375,0.59375,0.6015625,0.609375,0.6171875,0.625,0.6328125,
0.640625,0.6484375,0.65625,0.6640625,0.671875,0.6796875,0.6875,0.6953125,
0.703125,0.7109375,0.71875,0.7265625,0.734375,0.7421875,0.75,0.7578125,
0.765625,0.7734375,0.78125,0.7890625,0.796875,0.8046875,0.8125,0.8203125,
0.828125,0.8359375,0.84375,0.8515625,0.859375,0.8671875,0.875,0.8828125,
0.890625,0.8984375,0.90625,0.9140625,0.921875,0.9296875,0.9375,0.944992786249728),
 .UNSPECIFIED.)
GEOMETRIC_REPRESENTATION_ITEM()
RATIONAL_B_SPLINE_SURFACE(((1.,0.923879532511287,1.,0.923879532511287,1.,
0.923879532511287,1.,0.923879532511287,1.,0.923879532511287,1.,0.923879532511287,
1.,0.923879532511287,1.,0.923879532511287,1.,0.923879532511287,1.,0.923879532511287,
1.,0.923879532511287,1.,0.923879532511287,1.,0.923879532511287,1.,0.923879532511287,
1.,0.923879532511287,1.,0.923879532511287,1.,0.923879532511287,1.,0.923879532511287,
1.,0.923879532511287,1.,0.923879532511287,1.,0.923879532511287,1.,0.923879532511287,
1.,0.923879532511287,1.,0.923879532511287,1.,0.923879532511287,1.,0.923879532511287,
1.,0.923879532511287,1.,0.923879532511287,1.,0.923879532511287,1.,0.923879532511287,
1.,0.923879532511287,1.,0.923879532511287,1.,0.923879532511287,1.,0.923879532511287,
1.,0.923879532511287,1.,0.923879532511287,1.,0.923879532511287,1.,0.923879532511287,
1.,0.923879532511287,1.,0.923879532511287,1.,0.923879532511287,1.,0.923879532511287,
1.,0.923879532511287,1.,0.923879532511287,1.,0.923879532511287,1.,0.923879532511287,
1.,0.923879532511287,1.,0.923879532511287,1.,0.923879532511287,1.,0.923879532511287,
1.,0.923879532511287,1.,0.923879532511287,1.,0.923879532511287,1.,0.923879532511287,
1.,0.923879532511287,1.,0.923879532511287,1.,0.923879532511287,1.,0.923879532511287,
1.,0.923879532511287,1.,0.923879532511287,1.,0.923879532511287,1.,0.923879532511287,
1.,0.923879532511287,1.,0.923879532511287,1.,0.923879532511287,1.,0.923879532511287,
1.,0.923879532511287,1.,0.923879532511287,1.,0.923879532511287,1.,0.923879532511287,
1.,0.923879532511287,1.,0.923879532511287,1.,0.923879532511287,1.,0.923879532511287,
1.,0.923879532511287,1.,0.923879532511287,1.,0.923879532511287,1.,0.923879532511287,
1.,0.923879532511287,1.,0.923879532511287,1.,0.923879532511287,1.,0.923879532511287,
1.,0.923879532511287,1.,0.923879532511287,1.,0.923879532511287,1.,0.923879532511287,
1.,0.923879532511287,1.,0.923879532511287,1.,0.923879532511287,1.,0.923879532511287,
1.,0.923879532511287,1.,0.923879532511287,1.,0.923879532511287,1.,0.923879532511287,
1.,0.923879532511287,1.,0.923879532511287,1.,0.923879532511287,1.,0.923879532511287,
1.,0.923879532511287,1.,0.923879532511287,1.,0.923879532511287,1.,0.923879532511287,
1.,0.923879532511287,1.,0.923879532511287,1.,0.923879532511287,1.,0.923879532511287,
1.,0.923879532511287,1.,0.923879532511287,1.,0.923879532511287,1.,0.923879532511287,
1.,0.923879532511287,1.,0.923879532511287,1.,0.923879532511287,1.,0.923879532511287,
1.,0.923879532511287,1.,0.923879532511287,1.,0.923879532511287,1.,0.923879532511287,
1.,0.923879532511287,1.,0.923879532511287,1.,0.926994637808348,0.994024750557114),
(1.,0.923879532511287,1.,0.923879532511287,1.,0.923879532511287,1.,0.923879532511287,
1.,0.923879532511287,1.,0.923879532511287,1.,0.923879532511287,1.,0.923879532511287,
1.,0.923879532511287,1.,0.923879532511287,1.,0.923879532511287,1.,0.923879532511287,
1.,0.923879532511287,1.,0.923879532511287,1.,0.923879532511287,1.,0.923879532511287,
1.,0.923879532511287,1.,0.923879532511287,1.,0.923879532511287,1.,0.923879532511287,
1.,0.923879532511287,1.,0.923879532511287,1.,0.923879532511287,1.,0.923879532511287,
1.,0.923879532511287,1.,0.923879532511287,1.,0.923879532511287,1.,0.923879532511287,
1.,0.923879532511287,1.,0.923879532511287,1.,0.923879532511287,1.,0.923879532511287,
1.,0.923879532511287,1.,0.923879532511287,1.,0.923879532511287,1.,0.923879532511287,
1.,0.923879532511287,1.,0.923879532511287,1.,0.923879532511287,1.,0.923879532511287,
1.,0.923879532511287,1.,0.923879532511287,1.,0.923879532511287,1.,0.923879532511287,
1.,0.923879532511287,1.,0.923879532511287,1.,0.923879532511287,1.,0.923879532511287,
1.,0.923879532511287,1.,0.923879532511287,1.,0.923879532511287,1.,0.923879532511287,
1.,0.923879532511287,1.,0.923879532511287,1.,0.923879532511287,1.,0.923879532511287,
1.,0.923879532511287,1.,0.923879532511287,1.,0.923879532511287,1.,0.923879532511287,
1.,0.923879532511287,1.,0.923879532511287,1.,0.923879532511287,1.,0.923879532511287,
1.,0.923879532511287,1.,0.923879532511287,1.,0.923879532511287,1.,0.923879532511287,
1.,0.923879532511287,1.,0.923879532511287,1.,0.923879532511287,1.,0.923879532511287,
1.,0.923879532511287,1.,0.923879532511287,1.,0.923879532511287,1.,0.923879532511287,
1.,0.923879532511287,1.,0.923879532511287,1.,0.923879532511287,1.,0.923879532511287,
1.,0.923879532511287,1.,0.923879532511287,1.,0.923879532511287,1.,0.923879532511287,
1.,0.923879532511287,1.,0.923879532511287,1.,0.923879532511287,1.,0.923879532511287,
1.,0.923879532511287,1.,0.923879532511287,1.,0.923879532511287,1.,0.923879532511287,
1.,0.923879532511287,1.,0.923879532511287,1.,0.923879532511287,1.,0.923879532511287,
1.,0.923879532511287,1.,0.923879532511287,1.,0.923879532511287,1.,0.923879532511287,
1.,0.923879532511287,1.,0.923879532511287,1.,0.923879532511287,1.,0.923879532511287,
1.,0.923879532511287,1.,0.923879532511287,1.,0.923879532511287,1.,0.923879532511287,
1.,0.923879532511287,1.,0.923879532511287,1.,0.923879532511287,1.,0.923879532511287,
1.,0.923879532511287,1.,0.923879532511287,1.,0.923879532511287,1.,0.923879532511287,
1.,0.923879532511287,1.,0.923879532511287,1.,0.923879532511287,1.,0.923879532511287,
1.,0.926994637808348,0.994024750557114)))
REPRESENTATION_ITEM('')
SURFACE()
);
#781=(
BOUNDED_SURFACE()
B_SPLINE_SURFACE(1,2,((#188778,#188779,#188780,#188781,#188782,#188783,
#188784,#188785,#188786,#188787,#188788,#188789,#188790,#188791,#188792,
#188793,#188794,#188795,#188796,#188797,#188798,#188799,#188800,#188801,
#188802,#188803,#188804,#188805,#188806,#188807,#188808,#188809,#188810,
#188811,#188812,#188813,#188814,#188815,#188816,#188817,#188818,#188819,
#188820,#188821,#188822,#188823,#188824,#188825,#188826,#188827,#188828,
#188829,#188830,#188831,#188832,#188833,#188834,#188835,#188836,#188837,
#188838,#188839,#188840,#188841,#188842,#188843,#188844,#188845,#188846,
#188847,#188848,#188849,#188850,#188851,#188852,#188853,#188854,#188855,
#188856,#188857,#188858,#188859,#188860,#188861,#188862,#188863,#188864,
#188865,#188866,#188867,#188868,#188869,#188870,#188871,#188872,#188873,
#188874,#188875,#188876,#188877,#188878,#188879,#188880,#188881,#188882,
#188883,#188884,#188885,#188886,#188887,#188888,#188889,#188890,#188891,
#188892,#188893,#188894,#188895,#188896,#188897,#188898,#188899,#188900,
#188901,#188902,#188903,#188904,#188905,#188906,#188907,#188908,#188909,
#188910,#188911,#188912,#188913,#188914,#188915,#188916,#188917,#188918,
#188919,#188920,#188921,#188922,#188923,#188924,#188925,#188926,#188927,
#188928,#188929,#188930,#188931,#188932,#188933,#188934,#188935,#188936,
#188937,#188938,#188939,#188940,#188941,#188942,#188943,#188944,#188945,
#188946,#188947,#188948,#188949,#188950,#188951,#188952,#188953,#188954,
#188955,#188956,#188957,#188958,#188959,#188960,#188961,#188962,#188963,
#188964,#188965,#188966,#188967,#188968,#188969,#188970,#188971,#188972,
#188973,#188974,#188975,#188976,#188977,#188978,#188979,#188980,#188981,
#188982,#188983,#188984,#188985,#188986,#188987,#188988,#188989,#188990,
#188991,#188992,#188993,#188994,#188995,#188996,#188997,#188998,#188999,
#189000,#189001,#189002,#189003,#189004,#189005,#189006,#189007,#189008,
#189009,#189010,#189011,#189012,#189013,#189014,#189015,#189016,#189017,
#189018,#189019,#189020),(#189021,#189022,#189023,#189024,#189025,#189026,
#189027,#189028,#189029,#189030,#189031,#189032,#189033,#189034,#189035,
#189036,#189037,#189038,#189039,#189040,#189041,#189042,#189043,#189044,
#189045,#189046,#189047,#189048,#189049,#189050,#189051,#189052,#189053,
#189054,#189055,#189056,#189057,#189058,#189059,#189060,#189061,#189062,
#189063,#189064,#189065,#189066,#189067,#189068,#189069,#189070,#189071,
#189072,#189073,#189074,#189075,#189076,#189077,#189078,#189079,#189080,
#189081,#189082,#189083,#189084,#189085,#189086,#189087,#189088,#189089,
#189090,#189091,#189092,#189093,#189094,#189095,#189096,#189097,#189098,
#189099,#189100,#189101,#189102,#189103,#189104,#189105,#189106,#189107,
#189108,#189109,#189110,#189111,#189112,#189113,#189114,#189115,#189116,
#189117,#189118,#189119,#189120,#189121,#189122,#189123,#189124,#189125,
#189126,#189127,#189128,#189129,#189130,#189131,#189132,#189133,#189134,
#189135,#189136,#189137,#189138,#189139,#189140,#189141,#189142,#189143,
#189144,#189145,#189146,#189147,#189148,#189149,#189150,#189151,#189152,
#189153,#189154,#189155,#189156,#189157,#189158,#189159,#189160,#189161,
#189162,#189163,#189164,#189165,#189166,#189167,#189168,#189169,#189170,
#189171,#189172,#189173,#189174,#189175,#189176,#189177,#189178,#189179,
#189180,#189181,#189182,#189183,#189184,#189185,#189186,#189187,#189188,
#189189,#189190,#189191,#189192,#189193,#189194,#189195,#189196,#189197,
#189198,#189199,#189200,#189201,#189202,#189203,#189204,#189205,#189206,
#189207,#189208,#189209,#189210,#189211,#189212,#189213,#189214,#189215,
#189216,#189217,#189218,#189219,#189220,#189221,#189222,#189223,#189224,
#189225,#189226,#189227,#189228,#189229,#189230,#189231,#189232,#189233,
#189234,#189235,#189236,#189237,#189238,#189239,#189240,#189241,#189242,
#189243,#189244,#189245,#189246,#189247,#189248,#189249,#189250,#189251,
#189252,#189253,#189254,#189255,#189256,#189257,#189258,#189259,#189260,
#189261,#189262,#189263)),.UNSPECIFIED.,.F.,.F.,.F.)
B_SPLINE_SURFACE_WITH_KNOTS((2,2),(3,2,2,2,2,2,2,2,2,2,2,2,2,2,2,2,2,2,
2,2,2,2,2,2,2,2,2,2,2,2,2,2,2,2,2,2,2,2,2,2,2,2,2,2,2,2,2,2,2,2,2,2,2,2,
2,2,2,2,2,2,2,2,2,2,2,2,2,2,2,2,2,2,2,2,2,2,2,2,2,2,2,2,2,2,2,2,2,2,2,2,
2,2,2,2,2,2,2,2,2,2,2,2,2,2,2,2,2,2,2,2,2,2,2,2,2,2,2,2,2,2,2,3),(0.,1.),
(0.,0.0078125,0.015625,0.0234375,0.03125,0.0390625,0.046875,0.0546875,0.0625,
0.0703125,0.078125,0.0859375,0.09375,0.1015625,0.109375,0.1171875,0.125,
0.1328125,0.140625,0.1484375,0.15625,0.1640625,0.171875,0.1796875,0.1875,
0.1953125,0.203125,0.2109375,0.21875,0.2265625,0.234375,0.2421875,0.25,
0.2578125,0.265625,0.2734375,0.28125,0.2890625,0.296875,0.3046875,0.3125,
0.3203125,0.328125,0.3359375,0.34375,0.3515625,0.359375,0.3671875,0.375,
0.3828125,0.390625,0.3984375,0.40625,0.4140625,0.421875,0.4296875,0.4375,
0.4453125,0.453125,0.4609375,0.46875,0.4765625,0.484375,0.4921875,0.5,0.5078125,
0.515625,0.5234375,0.53125,0.5390625,0.546875,0.5546875,0.5625,0.5703125,
0.578125,0.5859375,0.59375,0.6015625,0.609375,0.6171875,0.625,0.6328125,
0.640625,0.6484375,0.65625,0.6640625,0.671875,0.6796875,0.6875,0.6953125,
0.703125,0.7109375,0.71875,0.7265625,0.734375,0.7421875,0.75,0.7578125,
0.765625,0.7734375,0.78125,0.7890625,0.796875,0.8046875,0.8125,0.8203125,
0.828125,0.8359375,0.84375,0.8515625,0.859375,0.8671875,0.875,0.8828125,
0.890625,0.8984375,0.90625,0.9140625,0.921875,0.9296875,0.9375,0.944992786249728),
 .UNSPECIFIED.)
GEOMETRIC_REPRESENTATION_ITEM()
RATIONAL_B_SPLINE_SURFACE(((1.,0.923879532511287,1.,0.923879532511287,1.,
0.923879532511287,1.,0.923879532511287,1.,0.923879532511287,1.,0.923879532511287,
1.,0.923879532511287,1.,0.923879532511287,1.,0.923879532511287,1.,0.923879532511287,
1.,0.923879532511287,1.,0.923879532511287,1.,0.923879532511287,1.,0.923879532511287,
1.,0.923879532511287,1.,0.923879532511287,1.,0.923879532511287,1.,0.923879532511287,
1.,0.923879532511287,1.,0.923879532511287,1.,0.923879532511287,1.,0.923879532511287,
1.,0.923879532511287,1.,0.923879532511287,1.,0.923879532511287,1.,0.923879532511287,
1.,0.923879532511287,1.,0.923879532511287,1.,0.923879532511287,1.,0.923879532511287,
1.,0.923879532511287,1.,0.923879532511287,1.,0.923879532511287,1.,0.923879532511287,
1.,0.923879532511287,1.,0.923879532511287,1.,0.923879532511287,1.,0.923879532511287,
1.,0.923879532511287,1.,0.923879532511287,1.,0.923879532511287,1.,0.923879532511287,
1.,0.923879532511287,1.,0.923879532511287,1.,0.923879532511287,1.,0.923879532511287,
1.,0.923879532511287,1.,0.923879532511287,1.,0.923879532511287,1.,0.923879532511287,
1.,0.923879532511287,1.,0.923879532511287,1.,0.923879532511287,1.,0.923879532511287,
1.,0.923879532511287,1.,0.923879532511287,1.,0.923879532511287,1.,0.923879532511287,
1.,0.923879532511287,1.,0.923879532511287,1.,0.923879532511287,1.,0.923879532511287,
1.,0.923879532511287,1.,0.923879532511287,1.,0.923879532511287,1.,0.923879532511287,
1.,0.923879532511287,1.,0.923879532511287,1.,0.923879532511287,1.,0.923879532511287,
1.,0.923879532511287,1.,0.923879532511287,1.,0.923879532511287,1.,0.923879532511287,
1.,0.923879532511287,1.,0.923879532511287,1.,0.923879532511287,1.,0.923879532511287,
1.,0.923879532511287,1.,0.923879532511287,1.,0.923879532511287,1.,0.923879532511287,
1.,0.923879532511287,1.,0.923879532511287,1.,0.923879532511287,1.,0.923879532511287,
1.,0.923879532511287,1.,0.923879532511287,1.,0.923879532511287,1.,0.923879532511287,
1.,0.923879532511287,1.,0.923879532511287,1.,0.923879532511287,1.,0.923879532511287,
1.,0.923879532511287,1.,0.923879532511287,1.,0.923879532511287,1.,0.923879532511287,
1.,0.923879532511287,1.,0.923879532511287,1.,0.923879532511287,1.,0.923879532511287,
1.,0.923879532511287,1.,0.923879532511287,1.,0.923879532511287,1.,0.923879532511287,
1.,0.923879532511287,1.,0.923879532511287,1.,0.923879532511287,1.,0.923879532511287,
1.,0.923879532511287,1.,0.923879532511287,1.,0.923879532511287,1.,0.923879532511287,
1.,0.923879532511287,1.,0.923879532511287,1.,0.923879532511287,1.,0.923879532511287,
1.,0.923879532511287,1.,0.923879532511287,1.,0.926994637808348,0.994024750557114),
(1.,0.923879532511287,1.,0.923879532511287,1.,0.923879532511287,1.,0.923879532511287,
1.,0.923879532511287,1.,0.923879532511287,1.,0.923879532511287,1.,0.923879532511287,
1.,0.923879532511287,1.,0.923879532511287,1.,0.923879532511287,1.,0.923879532511287,
1.,0.923879532511287,1.,0.923879532511287,1.,0.923879532511287,1.,0.923879532511287,
1.,0.923879532511287,1.,0.923879532511287,1.,0.923879532511287,1.,0.923879532511287,
1.,0.923879532511287,1.,0.923879532511287,1.,0.923879532511287,1.,0.923879532511287,
1.,0.923879532511287,1.,0.923879532511287,1.,0.923879532511287,1.,0.923879532511287,
1.,0.923879532511287,1.,0.923879532511287,1.,0.923879532511287,1.,0.923879532511287,
1.,0.923879532511287,1.,0.923879532511287,1.,0.923879532511287,1.,0.923879532511287,
1.,0.923879532511287,1.,0.923879532511287,1.,0.923879532511287,1.,0.923879532511287,
1.,0.923879532511287,1.,0.923879532511287,1.,0.923879532511287,1.,0.923879532511287,
1.,0.923879532511287,1.,0.923879532511287,1.,0.923879532511287,1.,0.923879532511287,
1.,0.923879532511287,1.,0.923879532511287,1.,0.923879532511287,1.,0.923879532511287,
1.,0.923879532511287,1.,0.923879532511287,1.,0.923879532511287,1.,0.923879532511287,
1.,0.923879532511287,1.,0.923879532511287,1.,0.923879532511287,1.,0.923879532511287,
1.,0.923879532511287,1.,0.923879532511287,1.,0.923879532511287,1.,0.923879532511287,
1.,0.923879532511287,1.,0.923879532511287,1.,0.923879532511287,1.,0.923879532511287,
1.,0.923879532511287,1.,0.923879532511287,1.,0.923879532511287,1.,0.923879532511287,
1.,0.923879532511287,1.,0.923879532511287,1.,0.923879532511287,1.,0.923879532511287,
1.,0.923879532511287,1.,0.923879532511287,1.,0.923879532511287,1.,0.923879532511287,
1.,0.923879532511287,1.,0.923879532511287,1.,0.923879532511287,1.,0.923879532511287,
1.,0.923879532511287,1.,0.923879532511287,1.,0.923879532511287,1.,0.923879532511287,
1.,0.923879532511287,1.,0.923879532511287,1.,0.923879532511287,1.,0.923879532511287,
1.,0.923879532511287,1.,0.923879532511287,1.,0.923879532511287,1.,0.923879532511287,
1.,0.923879532511287,1.,0.923879532511287,1.,0.923879532511287,1.,0.923879532511287,
1.,0.923879532511287,1.,0.923879532511287,1.,0.923879532511287,1.,0.923879532511287,
1.,0.923879532511287,1.,0.923879532511287,1.,0.923879532511287,1.,0.923879532511287,
1.,0.923879532511287,1.,0.923879532511287,1.,0.923879532511287,1.,0.923879532511287,
1.,0.923879532511287,1.,0.923879532511287,1.,0.923879532511287,1.,0.923879532511287,
1.,0.923879532511287,1.,0.923879532511287,1.,0.923879532511287,1.,0.923879532511287,
1.,0.926994637808348,0.994024750557114)))
REPRESENTATION_ITEM('')
SURFACE()
);
#782=(
BOUNDED_SURFACE()
B_SPLINE_SURFACE(1,2,((#189283,#189284,#189285,#189286,#189287,#189288,
#189289,#189290,#189291,#189292,#189293,#189294,#189295,#189296,#189297,
#189298,#189299,#189300,#189301,#189302,#189303,#189304,#189305,#189306,
#189307,#189308,#189309,#189310,#189311,#189312,#189313,#189314,#189315,
#189316,#189317,#189318,#189319,#189320,#189321,#189322,#189323,#189324,
#189325,#189326,#189327,#189328,#189329,#189330,#189331,#189332,#189333,
#189334,#189335,#189336,#189337,#189338,#189339,#189340,#189341,#189342,
#189343,#189344,#189345,#189346,#189347,#189348,#189349,#189350,#189351,
#189352,#189353,#189354,#189355,#189356,#189357,#189358,#189359,#189360,
#189361,#189362,#189363,#189364,#189365,#189366,#189367,#189368,#189369,
#189370,#189371,#189372,#189373,#189374,#189375,#189376,#189377,#189378,
#189379,#189380,#189381,#189382,#189383,#189384,#189385,#189386,#189387,
#189388,#189389,#189390,#189391,#189392,#189393,#189394,#189395,#189396,
#189397,#189398,#189399,#189400,#189401,#189402,#189403,#189404,#189405,
#189406,#189407,#189408,#189409,#189410,#189411,#189412,#189413,#189414,
#189415,#189416,#189417,#189418,#189419,#189420,#189421,#189422,#189423,
#189424,#189425,#189426,#189427,#189428,#189429,#189430,#189431,#189432,
#189433,#189434,#189435,#189436,#189437,#189438,#189439,#189440,#189441,
#189442,#189443,#189444,#189445,#189446,#189447,#189448,#189449,#189450,
#189451,#189452,#189453,#189454,#189455,#189456,#189457,#189458,#189459,
#189460,#189461,#189462,#189463,#189464,#189465,#189466,#189467,#189468,
#189469,#189470,#189471,#189472,#189473,#189474,#189475,#189476,#189477,
#189478,#189479,#189480,#189481,#189482,#189483,#189484,#189485,#189486,
#189487,#189488,#189489,#189490,#189491,#189492,#189493,#189494,#189495,
#189496,#189497,#189498,#189499,#189500,#189501,#189502,#189503,#189504,
#189505,#189506,#189507,#189508,#189509,#189510,#189511,#189512,#189513,
#189514,#189515,#189516,#189517,#189518,#189519,#189520,#189521,#189522,
#189523,#189524,#189525),(#189526,#189527,#189528,#189529,#189530,#189531,
#189532,#189533,#189534,#189535,#189536,#189537,#189538,#189539,#189540,
#189541,#189542,#189543,#189544,#189545,#189546,#189547,#189548,#189549,
#189550,#189551,#189552,#189553,#189554,#189555,#189556,#189557,#189558,
#189559,#189560,#189561,#189562,#189563,#189564,#189565,#189566,#189567,
#189568,#189569,#189570,#189571,#189572,#189573,#189574,#189575,#189576,
#189577,#189578,#189579,#189580,#189581,#189582,#189583,#189584,#189585,
#189586,#189587,#189588,#189589,#189590,#189591,#189592,#189593,#189594,
#189595,#189596,#189597,#189598,#189599,#189600,#189601,#189602,#189603,
#189604,#189605,#189606,#189607,#189608,#189609,#189610,#189611,#189612,
#189613,#189614,#189615,#189616,#189617,#189618,#189619,#189620,#189621,
#189622,#189623,#189624,#189625,#189626,#189627,#189628,#189629,#189630,
#189631,#189632,#189633,#189634,#189635,#189636,#189637,#189638,#189639,
#189640,#189641,#189642,#189643,#189644,#189645,#189646,#189647,#189648,
#189649,#189650,#189651,#189652,#189653,#189654,#189655,#189656,#189657,
#189658,#189659,#189660,#189661,#189662,#189663,#189664,#189665,#189666,
#189667,#189668,#189669,#189670,#189671,#189672,#189673,#189674,#189675,
#189676,#189677,#189678,#189679,#189680,#189681,#189682,#189683,#189684,
#189685,#189686,#189687,#189688,#189689,#189690,#189691,#189692,#189693,
#189694,#189695,#189696,#189697,#189698,#189699,#189700,#189701,#189702,
#189703,#189704,#189705,#189706,#189707,#189708,#189709,#189710,#189711,
#189712,#189713,#189714,#189715,#189716,#189717,#189718,#189719,#189720,
#189721,#189722,#189723,#189724,#189725,#189726,#189727,#189728,#189729,
#189730,#189731,#189732,#189733,#189734,#189735,#189736,#189737,#189738,
#189739,#189740,#189741,#189742,#189743,#189744,#189745,#189746,#189747,
#189748,#189749,#189750,#189751,#189752,#189753,#189754,#189755,#189756,
#189757,#189758,#189759,#189760,#189761,#189762,#189763,#189764,#189765,
#189766,#189767,#189768)),.UNSPECIFIED.,.F.,.F.,.F.)
B_SPLINE_SURFACE_WITH_KNOTS((2,2),(3,2,2,2,2,2,2,2,2,2,2,2,2,2,2,2,2,2,
2,2,2,2,2,2,2,2,2,2,2,2,2,2,2,2,2,2,2,2,2,2,2,2,2,2,2,2,2,2,2,2,2,2,2,2,
2,2,2,2,2,2,2,2,2,2,2,2,2,2,2,2,2,2,2,2,2,2,2,2,2,2,2,2,2,2,2,2,2,2,2,2,
2,2,2,2,2,2,2,2,2,2,2,2,2,2,2,2,2,2,2,2,2,2,2,2,2,2,2,2,2,2,2,3),(0.,1.),
(0.,0.0078125,0.015625,0.0234375,0.03125,0.0390625,0.046875,0.0546875,0.0625,
0.0703125,0.078125,0.0859375,0.09375,0.1015625,0.109375,0.1171875,0.125,
0.1328125,0.140625,0.1484375,0.15625,0.1640625,0.171875,0.1796875,0.1875,
0.1953125,0.203125,0.2109375,0.21875,0.2265625,0.234375,0.2421875,0.25,
0.2578125,0.265625,0.2734375,0.28125,0.2890625,0.296875,0.3046875,0.3125,
0.3203125,0.328125,0.3359375,0.34375,0.3515625,0.359375,0.3671875,0.375,
0.3828125,0.390625,0.3984375,0.40625,0.4140625,0.421875,0.4296875,0.4375,
0.4453125,0.453125,0.4609375,0.46875,0.4765625,0.484375,0.4921875,0.5,0.5078125,
0.515625,0.5234375,0.53125,0.5390625,0.546875,0.5546875,0.5625,0.5703125,
0.578125,0.5859375,0.59375,0.6015625,0.609375,0.6171875,0.625,0.6328125,
0.640625,0.6484375,0.65625,0.6640625,0.671875,0.6796875,0.6875,0.6953125,
0.703125,0.7109375,0.71875,0.7265625,0.734375,0.7421875,0.75,0.7578125,
0.765625,0.7734375,0.78125,0.7890625,0.796875,0.8046875,0.8125,0.8203125,
0.828125,0.8359375,0.84375,0.8515625,0.859375,0.8671875,0.875,0.8828125,
0.890625,0.8984375,0.90625,0.9140625,0.921875,0.9296875,0.9375,0.944992786249728),
 .UNSPECIFIED.)
GEOMETRIC_REPRESENTATION_ITEM()
RATIONAL_B_SPLINE_SURFACE(((1.,0.923879532511287,1.,0.923879532511287,1.,
0.923879532511287,1.,0.923879532511287,1.,0.923879532511287,1.,0.923879532511287,
1.,0.923879532511287,1.,0.923879532511287,1.,0.923879532511287,1.,0.923879532511287,
1.,0.923879532511287,1.,0.923879532511287,1.,0.923879532511287,1.,0.923879532511287,
1.,0.923879532511287,1.,0.923879532511287,1.,0.923879532511287,1.,0.923879532511287,
1.,0.923879532511287,1.,0.923879532511287,1.,0.923879532511287,1.,0.923879532511287,
1.,0.923879532511287,1.,0.923879532511287,1.,0.923879532511287,1.,0.923879532511287,
1.,0.923879532511287,1.,0.923879532511287,1.,0.923879532511287,1.,0.923879532511287,
1.,0.923879532511287,1.,0.923879532511287,1.,0.923879532511287,1.,0.923879532511287,
1.,0.923879532511287,1.,0.923879532511287,1.,0.923879532511287,1.,0.923879532511287,
1.,0.923879532511287,1.,0.923879532511287,1.,0.923879532511287,1.,0.923879532511287,
1.,0.923879532511287,1.,0.923879532511287,1.,0.923879532511287,1.,0.923879532511287,
1.,0.923879532511287,1.,0.923879532511287,1.,0.923879532511287,1.,0.923879532511287,
1.,0.923879532511287,1.,0.923879532511287,1.,0.923879532511287,1.,0.923879532511287,
1.,0.923879532511287,1.,0.923879532511287,1.,0.923879532511287,1.,0.923879532511287,
1.,0.923879532511287,1.,0.923879532511287,1.,0.923879532511287,1.,0.923879532511287,
1.,0.923879532511287,1.,0.923879532511287,1.,0.923879532511287,1.,0.923879532511287,
1.,0.923879532511287,1.,0.923879532511287,1.,0.923879532511287,1.,0.923879532511287,
1.,0.923879532511287,1.,0.923879532511287,1.,0.923879532511287,1.,0.923879532511287,
1.,0.923879532511287,1.,0.923879532511287,1.,0.923879532511287,1.,0.923879532511287,
1.,0.923879532511287,1.,0.923879532511287,1.,0.923879532511287,1.,0.923879532511287,
1.,0.923879532511287,1.,0.923879532511287,1.,0.923879532511287,1.,0.923879532511287,
1.,0.923879532511287,1.,0.923879532511287,1.,0.923879532511287,1.,0.923879532511287,
1.,0.923879532511287,1.,0.923879532511287,1.,0.923879532511287,1.,0.923879532511287,
1.,0.923879532511287,1.,0.923879532511287,1.,0.923879532511287,1.,0.923879532511287,
1.,0.923879532511287,1.,0.923879532511287,1.,0.923879532511287,1.,0.923879532511287,
1.,0.923879532511287,1.,0.923879532511287,1.,0.923879532511287,1.,0.923879532511287,
1.,0.923879532511287,1.,0.923879532511287,1.,0.923879532511287,1.,0.923879532511287,
1.,0.923879532511287,1.,0.923879532511287,1.,0.923879532511287,1.,0.923879532511287,
1.,0.923879532511287,1.,0.923879532511287,1.,0.923879532511287,1.,0.923879532511287,
1.,0.923879532511287,1.,0.923879532511287,1.,0.926994637808348,0.994024750557114),
(1.,0.923879532511287,1.,0.923879532511287,1.,0.923879532511287,1.,0.923879532511287,
1.,0.923879532511287,1.,0.923879532511287,1.,0.923879532511287,1.,0.923879532511287,
1.,0.923879532511287,1.,0.923879532511287,1.,0.923879532511287,1.,0.923879532511287,
1.,0.923879532511287,1.,0.923879532511287,1.,0.923879532511287,1.,0.923879532511287,
1.,0.923879532511287,1.,0.923879532511287,1.,0.923879532511287,1.,0.923879532511287,
1.,0.923879532511287,1.,0.923879532511287,1.,0.923879532511287,1.,0.923879532511287,
1.,0.923879532511287,1.,0.923879532511287,1.,0.923879532511287,1.,0.923879532511287,
1.,0.923879532511287,1.,0.923879532511287,1.,0.923879532511287,1.,0.923879532511287,
1.,0.923879532511287,1.,0.923879532511287,1.,0.923879532511287,1.,0.923879532511287,
1.,0.923879532511287,1.,0.923879532511287,1.,0.923879532511287,1.,0.923879532511287,
1.,0.923879532511287,1.,0.923879532511287,1.,0.923879532511287,1.,0.923879532511287,
1.,0.923879532511287,1.,0.923879532511287,1.,0.923879532511287,1.,0.923879532511287,
1.,0.923879532511287,1.,0.923879532511287,1.,0.923879532511287,1.,0.923879532511287,
1.,0.923879532511287,1.,0.923879532511287,1.,0.923879532511287,1.,0.923879532511287,
1.,0.923879532511287,1.,0.923879532511287,1.,0.923879532511287,1.,0.923879532511287,
1.,0.923879532511287,1.,0.923879532511287,1.,0.923879532511287,1.,0.923879532511287,
1.,0.923879532511287,1.,0.923879532511287,1.,0.923879532511287,1.,0.923879532511287,
1.,0.923879532511287,1.,0.923879532511287,1.,0.923879532511287,1.,0.923879532511287,
1.,0.923879532511287,1.,0.923879532511287,1.,0.923879532511287,1.,0.923879532511287,
1.,0.923879532511287,1.,0.923879532511287,1.,0.923879532511287,1.,0.923879532511287,
1.,0.923879532511287,1.,0.923879532511287,1.,0.923879532511287,1.,0.923879532511287,
1.,0.923879532511287,1.,0.923879532511287,1.,0.923879532511287,1.,0.923879532511287,
1.,0.923879532511287,1.,0.923879532511287,1.,0.923879532511287,1.,0.923879532511287,
1.,0.923879532511287,1.,0.923879532511287,1.,0.923879532511287,1.,0.923879532511287,
1.,0.923879532511287,1.,0.923879532511287,1.,0.923879532511287,1.,0.923879532511287,
1.,0.923879532511287,1.,0.923879532511287,1.,0.923879532511287,1.,0.923879532511287,
1.,0.923879532511287,1.,0.923879532511287,1.,0.923879532511287,1.,0.923879532511287,
1.,0.923879532511287,1.,0.923879532511287,1.,0.923879532511287,1.,0.923879532511287,
1.,0.923879532511287,1.,0.923879532511287,1.,0.923879532511287,1.,0.923879532511287,
1.,0.923879532511287,1.,0.923879532511287,1.,0.923879532511287,1.,0.923879532511287,
1.,0.926994637808348,0.994024750557114)))
REPRESENTATION_ITEM('')
SURFACE()
);
#783=(
BOUNDED_SURFACE()
B_SPLINE_SURFACE(1,2,((#189788,#189789,#189790,#189791,#189792,#189793,
#189794,#189795,#189796,#189797,#189798,#189799,#189800,#189801,#189802,
#189803,#189804,#189805,#189806,#189807,#189808,#189809,#189810,#189811,
#189812,#189813,#189814,#189815,#189816,#189817,#189818,#189819,#189820,
#189821,#189822,#189823,#189824,#189825,#189826,#189827,#189828,#189829,
#189830,#189831,#189832,#189833,#189834,#189835,#189836,#189837,#189838,
#189839,#189840,#189841,#189842,#189843,#189844,#189845,#189846,#189847,
#189848,#189849,#189850,#189851,#189852,#189853,#189854,#189855,#189856,
#189857,#189858,#189859,#189860,#189861,#189862,#189863,#189864,#189865,
#189866,#189867,#189868,#189869,#189870,#189871,#189872,#189873,#189874,
#189875,#189876,#189877,#189878,#189879,#189880,#189881,#189882,#189883,
#189884,#189885,#189886,#189887,#189888,#189889,#189890,#189891,#189892,
#189893,#189894,#189895,#189896,#189897,#189898,#189899,#189900,#189901,
#189902,#189903,#189904,#189905,#189906,#189907,#189908,#189909,#189910,
#189911,#189912,#189913,#189914,#189915,#189916,#189917,#189918,#189919,
#189920,#189921,#189922,#189923,#189924,#189925,#189926,#189927,#189928,
#189929,#189930,#189931,#189932,#189933,#189934,#189935,#189936,#189937,
#189938,#189939,#189940,#189941,#189942,#189943,#189944,#189945,#189946,
#189947,#189948,#189949,#189950,#189951,#189952,#189953,#189954,#189955,
#189956,#189957,#189958,#189959,#189960,#189961,#189962,#189963,#189964,
#189965,#189966,#189967,#189968,#189969,#189970,#189971,#189972,#189973,
#189974,#189975,#189976,#189977,#189978,#189979,#189980,#189981,#189982,
#189983,#189984,#189985,#189986,#189987,#189988,#189989,#189990,#189991,
#189992,#189993,#189994,#189995,#189996,#189997,#189998,#189999,#190000,
#190001,#190002,#190003,#190004,#190005,#190006,#190007,#190008,#190009,
#190010,#190011,#190012,#190013,#190014,#190015,#190016,#190017,#190018,
#190019,#190020,#190021,#190022,#190023,#190024,#190025,#190026,#190027,
#190028,#190029,#190030),(#190031,#190032,#190033,#190034,#190035,#190036,
#190037,#190038,#190039,#190040,#190041,#190042,#190043,#190044,#190045,
#190046,#190047,#190048,#190049,#190050,#190051,#190052,#190053,#190054,
#190055,#190056,#190057,#190058,#190059,#190060,#190061,#190062,#190063,
#190064,#190065,#190066,#190067,#190068,#190069,#190070,#190071,#190072,
#190073,#190074,#190075,#190076,#190077,#190078,#190079,#190080,#190081,
#190082,#190083,#190084,#190085,#190086,#190087,#190088,#190089,#190090,
#190091,#190092,#190093,#190094,#190095,#190096,#190097,#190098,#190099,
#190100,#190101,#190102,#190103,#190104,#190105,#190106,#190107,#190108,
#190109,#190110,#190111,#190112,#190113,#190114,#190115,#190116,#190117,
#190118,#190119,#190120,#190121,#190122,#190123,#190124,#190125,#190126,
#190127,#190128,#190129,#190130,#190131,#190132,#190133,#190134,#190135,
#190136,#190137,#190138,#190139,#190140,#190141,#190142,#190143,#190144,
#190145,#190146,#190147,#190148,#190149,#190150,#190151,#190152,#190153,
#190154,#190155,#190156,#190157,#190158,#190159,#190160,#190161,#190162,
#190163,#190164,#190165,#190166,#190167,#190168,#190169,#190170,#190171,
#190172,#190173,#190174,#190175,#190176,#190177,#190178,#190179,#190180,
#190181,#190182,#190183,#190184,#190185,#190186,#190187,#190188,#190189,
#190190,#190191,#190192,#190193,#190194,#190195,#190196,#190197,#190198,
#190199,#190200,#190201,#190202,#190203,#190204,#190205,#190206,#190207,
#190208,#190209,#190210,#190211,#190212,#190213,#190214,#190215,#190216,
#190217,#190218,#190219,#190220,#190221,#190222,#190223,#190224,#190225,
#190226,#190227,#190228,#190229,#190230,#190231,#190232,#190233,#190234,
#190235,#190236,#190237,#190238,#190239,#190240,#190241,#190242,#190243,
#190244,#190245,#190246,#190247,#190248,#190249,#190250,#190251,#190252,
#190253,#190254,#190255,#190256,#190257,#190258,#190259,#190260,#190261,
#190262,#190263,#190264,#190265,#190266,#190267,#190268,#190269,#190270,
#190271,#190272,#190273)),.UNSPECIFIED.,.F.,.F.,.F.)
B_SPLINE_SURFACE_WITH_KNOTS((2,2),(3,2,2,2,2,2,2,2,2,2,2,2,2,2,2,2,2,2,
2,2,2,2,2,2,2,2,2,2,2,2,2,2,2,2,2,2,2,2,2,2,2,2,2,2,2,2,2,2,2,2,2,2,2,2,
2,2,2,2,2,2,2,2,2,2,2,2,2,2,2,2,2,2,2,2,2,2,2,2,2,2,2,2,2,2,2,2,2,2,2,2,
2,2,2,2,2,2,2,2,2,2,2,2,2,2,2,2,2,2,2,2,2,2,2,2,2,2,2,2,2,2,2,3),(0.,1.),
(0.,0.0078125,0.015625,0.0234375,0.03125,0.0390625,0.046875,0.0546875,0.0625,
0.0703125,0.078125,0.0859375,0.09375,0.1015625,0.109375,0.1171875,0.125,
0.1328125,0.140625,0.1484375,0.15625,0.1640625,0.171875,0.1796875,0.1875,
0.1953125,0.203125,0.2109375,0.21875,0.2265625,0.234375,0.2421875,0.25,
0.2578125,0.265625,0.2734375,0.28125,0.2890625,0.296875,0.3046875,0.3125,
0.3203125,0.328125,0.3359375,0.34375,0.3515625,0.359375,0.3671875,0.375,
0.3828125,0.390625,0.3984375,0.40625,0.4140625,0.421875,0.4296875,0.4375,
0.4453125,0.453125,0.4609375,0.46875,0.4765625,0.484375,0.4921875,0.5,0.5078125,
0.515625,0.5234375,0.53125,0.5390625,0.546875,0.5546875,0.5625,0.5703125,
0.578125,0.5859375,0.59375,0.6015625,0.609375,0.6171875,0.625,0.6328125,
0.640625,0.6484375,0.65625,0.6640625,0.671875,0.6796875,0.6875,0.6953125,
0.703125,0.7109375,0.71875,0.7265625,0.734375,0.7421875,0.75,0.7578125,
0.765625,0.7734375,0.78125,0.7890625,0.796875,0.8046875,0.8125,0.8203125,
0.828125,0.8359375,0.84375,0.8515625,0.859375,0.8671875,0.875,0.8828125,
0.890625,0.8984375,0.90625,0.9140625,0.921875,0.9296875,0.9375,0.944992786249728),
 .UNSPECIFIED.)
GEOMETRIC_REPRESENTATION_ITEM()
RATIONAL_B_SPLINE_SURFACE(((1.,0.923879532511287,1.,0.923879532511287,1.,
0.923879532511287,1.,0.923879532511287,1.,0.923879532511287,1.,0.923879532511287,
1.,0.923879532511287,1.,0.923879532511287,1.,0.923879532511287,1.,0.923879532511287,
1.,0.923879532511287,1.,0.923879532511287,1.,0.923879532511287,1.,0.923879532511287,
1.,0.923879532511287,1.,0.923879532511287,1.,0.923879532511287,1.,0.923879532511287,
1.,0.923879532511287,1.,0.923879532511287,1.,0.923879532511287,1.,0.923879532511287,
1.,0.923879532511287,1.,0.923879532511287,1.,0.923879532511287,1.,0.923879532511287,
1.,0.923879532511287,1.,0.923879532511287,1.,0.923879532511287,1.,0.923879532511287,
1.,0.923879532511287,1.,0.923879532511287,1.,0.923879532511287,1.,0.923879532511287,
1.,0.923879532511287,1.,0.923879532511287,1.,0.923879532511287,1.,0.923879532511287,
1.,0.923879532511287,1.,0.923879532511287,1.,0.923879532511287,1.,0.923879532511287,
1.,0.923879532511287,1.,0.923879532511287,1.,0.923879532511287,1.,0.923879532511287,
1.,0.923879532511287,1.,0.923879532511287,1.,0.923879532511287,1.,0.923879532511287,
1.,0.923879532511287,1.,0.923879532511287,1.,0.923879532511287,1.,0.923879532511287,
1.,0.923879532511287,1.,0.923879532511287,1.,0.923879532511287,1.,0.923879532511287,
1.,0.923879532511287,1.,0.923879532511287,1.,0.923879532511287,1.,0.923879532511287,
1.,0.923879532511287,1.,0.923879532511287,1.,0.923879532511287,1.,0.923879532511287,
1.,0.923879532511287,1.,0.923879532511287,1.,0.923879532511287,1.,0.923879532511287,
1.,0.923879532511287,1.,0.923879532511287,1.,0.923879532511287,1.,0.923879532511287,
1.,0.923879532511287,1.,0.923879532511287,1.,0.923879532511287,1.,0.923879532511287,
1.,0.923879532511287,1.,0.923879532511287,1.,0.923879532511287,1.,0.923879532511287,
1.,0.923879532511287,1.,0.923879532511287,1.,0.923879532511287,1.,0.923879532511287,
1.,0.923879532511287,1.,0.923879532511287,1.,0.923879532511287,1.,0.923879532511287,
1.,0.923879532511287,1.,0.923879532511287,1.,0.923879532511287,1.,0.923879532511287,
1.,0.923879532511287,1.,0.923879532511287,1.,0.923879532511287,1.,0.923879532511287,
1.,0.923879532511287,1.,0.923879532511287,1.,0.923879532511287,1.,0.923879532511287,
1.,0.923879532511287,1.,0.923879532511287,1.,0.923879532511287,1.,0.923879532511287,
1.,0.923879532511287,1.,0.923879532511287,1.,0.923879532511287,1.,0.923879532511287,
1.,0.923879532511287,1.,0.923879532511287,1.,0.923879532511287,1.,0.923879532511287,
1.,0.923879532511287,1.,0.923879532511287,1.,0.923879532511287,1.,0.923879532511287,
1.,0.923879532511287,1.,0.923879532511287,1.,0.926994637808348,0.994024750557114),
(1.,0.923879532511287,1.,0.923879532511287,1.,0.923879532511287,1.,0.923879532511287,
1.,0.923879532511287,1.,0.923879532511287,1.,0.923879532511287,1.,0.923879532511287,
1.,0.923879532511287,1.,0.923879532511287,1.,0.923879532511287,1.,0.923879532511287,
1.,0.923879532511287,1.,0.923879532511287,1.,0.923879532511287,1.,0.923879532511287,
1.,0.923879532511287,1.,0.923879532511287,1.,0.923879532511287,1.,0.923879532511287,
1.,0.923879532511287,1.,0.923879532511287,1.,0.923879532511287,1.,0.923879532511287,
1.,0.923879532511287,1.,0.923879532511287,1.,0.923879532511287,1.,0.923879532511287,
1.,0.923879532511287,1.,0.923879532511287,1.,0.923879532511287,1.,0.923879532511287,
1.,0.923879532511287,1.,0.923879532511287,1.,0.923879532511287,1.,0.923879532511287,
1.,0.923879532511287,1.,0.923879532511287,1.,0.923879532511287,1.,0.923879532511287,
1.,0.923879532511287,1.,0.923879532511287,1.,0.923879532511287,1.,0.923879532511287,
1.,0.923879532511287,1.,0.923879532511287,1.,0.923879532511287,1.,0.923879532511287,
1.,0.923879532511287,1.,0.923879532511287,1.,0.923879532511287,1.,0.923879532511287,
1.,0.923879532511287,1.,0.923879532511287,1.,0.923879532511287,1.,0.923879532511287,
1.,0.923879532511287,1.,0.923879532511287,1.,0.923879532511287,1.,0.923879532511287,
1.,0.923879532511287,1.,0.923879532511287,1.,0.923879532511287,1.,0.923879532511287,
1.,0.923879532511287,1.,0.923879532511287,1.,0.923879532511287,1.,0.923879532511287,
1.,0.923879532511287,1.,0.923879532511287,1.,0.923879532511287,1.,0.923879532511287,
1.,0.923879532511287,1.,0.923879532511287,1.,0.923879532511287,1.,0.923879532511287,
1.,0.923879532511287,1.,0.923879532511287,1.,0.923879532511287,1.,0.923879532511287,
1.,0.923879532511287,1.,0.923879532511287,1.,0.923879532511287,1.,0.923879532511287,
1.,0.923879532511287,1.,0.923879532511287,1.,0.923879532511287,1.,0.923879532511287,
1.,0.923879532511287,1.,0.923879532511287,1.,0.923879532511287,1.,0.923879532511287,
1.,0.923879532511287,1.,0.923879532511287,1.,0.923879532511287,1.,0.923879532511287,
1.,0.923879532511287,1.,0.923879532511287,1.,0.923879532511287,1.,0.923879532511287,
1.,0.923879532511287,1.,0.923879532511287,1.,0.923879532511287,1.,0.923879532511287,
1.,0.923879532511287,1.,0.923879532511287,1.,0.923879532511287,1.,0.923879532511287,
1.,0.923879532511287,1.,0.923879532511287,1.,0.923879532511287,1.,0.923879532511287,
1.,0.923879532511287,1.,0.923879532511287,1.,0.923879532511287,1.,0.923879532511287,
1.,0.923879532511287,1.,0.923879532511287,1.,0.923879532511287,1.,0.923879532511287,
1.,0.926994637808348,0.994024750557114)))
REPRESENTATION_ITEM('')
SURFACE()
);
#784=(
BOUNDED_SURFACE()
B_SPLINE_SURFACE(1,2,((#190339,#190340,#190341,#190342,#190343,#190344,
#190345,#190346,#190347,#190348,#190349,#190350,#190351,#190352,#190353,
#190354,#190355,#190356,#190357,#190358,#190359,#190360,#190361,#190362,
#190363,#190364,#190365,#190366,#190367,#190368,#190369,#190370,#190371,
#190372,#190373,#190374,#190375,#190376,#190377,#190378,#190379,#190380,
#190381,#190382,#190383,#190384,#190385,#190386,#190387,#190388,#190389,
#190390,#190391,#190392,#190393,#190394,#190395,#190396,#190397,#190398,
#190399,#190400,#190401,#190402,#190403,#190404,#190405,#190406,#190407,
#190408,#190409,#190410,#190411,#190412,#190413,#190414,#190415,#190416,
#190417,#190418,#190419,#190420,#190421,#190422,#190423,#190424,#190425,
#190426,#190427,#190428,#190429,#190430,#190431,#190432,#190433,#190434,
#190435,#190436,#190437,#190438,#190439,#190440,#190441,#190442,#190443,
#190444,#190445,#190446,#190447,#190448,#190449,#190450,#190451,#190452,
#190453,#190454,#190455,#190456,#190457,#190458,#190459,#190460,#190461,
#190462,#190463,#190464,#190465,#190466,#190467,#190468,#190469,#190470,
#190471,#190472,#190473,#190474,#190475,#190476,#190477,#190478,#190479,
#190480,#190481,#190482,#190483,#190484,#190485,#190486,#190487,#190488,
#190489,#190490,#190491,#190492,#190493,#190494,#190495,#190496,#190497,
#190498,#190499,#190500,#190501,#190502,#190503,#190504,#190505,#190506,
#190507,#190508,#190509,#190510,#190511,#190512,#190513,#190514,#190515,
#190516,#190517,#190518,#190519,#190520,#190521,#190522,#190523,#190524,
#190525,#190526,#190527,#190528,#190529,#190530,#190531,#190532,#190533,
#190534,#190535,#190536,#190537,#190538,#190539,#190540,#190541,#190542,
#190543,#190544,#190545,#190546,#190547,#190548,#190549,#190550,#190551,
#190552,#190553,#190554,#190555,#190556,#190557,#190558,#190559,#190560,
#190561,#190562,#190563,#190564,#190565,#190566,#190567,#190568,#190569,
#190570,#190571,#190572,#190573,#190574,#190575,#190576,#190577,#190578,
#190579,#190580,#190581),(#190582,#190583,#190584,#190585,#190586,#190587,
#190588,#190589,#190590,#190591,#190592,#190593,#190594,#190595,#190596,
#190597,#190598,#190599,#190600,#190601,#190602,#190603,#190604,#190605,
#190606,#190607,#190608,#190609,#190610,#190611,#190612,#190613,#190614,
#190615,#190616,#190617,#190618,#190619,#190620,#190621,#190622,#190623,
#190624,#190625,#190626,#190627,#190628,#190629,#190630,#190631,#190632,
#190633,#190634,#190635,#190636,#190637,#190638,#190639,#190640,#190641,
#190642,#190643,#190644,#190645,#190646,#190647,#190648,#190649,#190650,
#190651,#190652,#190653,#190654,#190655,#190656,#190657,#190658,#190659,
#190660,#190661,#190662,#190663,#190664,#190665,#190666,#190667,#190668,
#190669,#190670,#190671,#190672,#190673,#190674,#190675,#190676,#190677,
#190678,#190679,#190680,#190681,#190682,#190683,#190684,#190685,#190686,
#190687,#190688,#190689,#190690,#190691,#190692,#190693,#190694,#190695,
#190696,#190697,#190698,#190699,#190700,#190701,#190702,#190703,#190704,
#190705,#190706,#190707,#190708,#190709,#190710,#190711,#190712,#190713,
#190714,#190715,#190716,#190717,#190718,#190719,#190720,#190721,#190722,
#190723,#190724,#190725,#190726,#190727,#190728,#190729,#190730,#190731,
#190732,#190733,#190734,#190735,#190736,#190737,#190738,#190739,#190740,
#190741,#190742,#190743,#190744,#190745,#190746,#190747,#190748,#190749,
#190750,#190751,#190752,#190753,#190754,#190755,#190756,#190757,#190758,
#190759,#190760,#190761,#190762,#190763,#190764,#190765,#190766,#190767,
#190768,#190769,#190770,#190771,#190772,#190773,#190774,#190775,#190776,
#190777,#190778,#190779,#190780,#190781,#190782,#190783,#190784,#190785,
#190786,#190787,#190788,#190789,#190790,#190791,#190792,#190793,#190794,
#190795,#190796,#190797,#190798,#190799,#190800,#190801,#190802,#190803,
#190804,#190805,#190806,#190807,#190808,#190809,#190810,#190811,#190812,
#190813,#190814,#190815,#190816,#190817,#190818,#190819,#190820,#190821,
#190822,#190823,#190824)),.UNSPECIFIED.,.F.,.F.,.F.)
B_SPLINE_SURFACE_WITH_KNOTS((2,2),(3,2,2,2,2,2,2,2,2,2,2,2,2,2,2,2,2,2,
2,2,2,2,2,2,2,2,2,2,2,2,2,2,2,2,2,2,2,2,2,2,2,2,2,2,2,2,2,2,2,2,2,2,2,2,
2,2,2,2,2,2,2,2,2,2,2,2,2,2,2,2,2,2,2,2,2,2,2,2,2,2,2,2,2,2,2,2,2,2,2,2,
2,2,2,2,2,2,2,2,2,2,2,2,2,2,2,2,2,2,2,2,2,2,2,2,2,2,2,2,2,2,2,3),(0.,1.),
(0.,0.0078125,0.015625,0.0234375,0.03125,0.0390625,0.046875,0.0546875,0.0625,
0.0703125,0.078125,0.0859375,0.09375,0.1015625,0.109375,0.1171875,0.125,
0.1328125,0.140625,0.1484375,0.15625,0.1640625,0.171875,0.1796875,0.1875,
0.1953125,0.203125,0.2109375,0.21875,0.2265625,0.234375,0.2421875,0.25,
0.2578125,0.265625,0.2734375,0.28125,0.2890625,0.296875,0.3046875,0.3125,
0.3203125,0.328125,0.3359375,0.34375,0.3515625,0.359375,0.3671875,0.375,
0.3828125,0.390625,0.3984375,0.40625,0.4140625,0.421875,0.4296875,0.4375,
0.4453125,0.453125,0.4609375,0.46875,0.4765625,0.484375,0.4921875,0.5,0.5078125,
0.515625,0.5234375,0.53125,0.5390625,0.546875,0.5546875,0.5625,0.5703125,
0.578125,0.5859375,0.59375,0.6015625,0.609375,0.6171875,0.625,0.6328125,
0.640625,0.6484375,0.65625,0.6640625,0.671875,0.6796875,0.6875,0.6953125,
0.703125,0.7109375,0.71875,0.7265625,0.734375,0.7421875,0.75,0.7578125,
0.765625,0.7734375,0.78125,0.7890625,0.796875,0.8046875,0.8125,0.8203125,
0.828125,0.8359375,0.84375,0.8515625,0.859375,0.8671875,0.875,0.8828125,
0.890625,0.8984375,0.90625,0.9140625,0.921875,0.9296875,0.9375,0.944992787595834),
 .UNSPECIFIED.)
GEOMETRIC_REPRESENTATION_ITEM()
RATIONAL_B_SPLINE_SURFACE(((1.,0.923879532511287,1.,0.923879532511287,1.,
0.923879532511287,1.,0.923879532511287,1.,0.923879532511287,1.,0.923879532511287,
1.,0.923879532511287,1.,0.923879532511287,1.,0.923879532511287,1.,0.923879532511287,
1.,0.923879532511287,1.,0.923879532511287,1.,0.923879532511287,1.,0.923879532511287,
1.,0.923879532511287,1.,0.923879532511287,1.,0.923879532511287,1.,0.923879532511287,
1.,0.923879532511287,1.,0.923879532511287,1.,0.923879532511287,1.,0.923879532511287,
1.,0.923879532511287,1.,0.923879532511287,1.,0.923879532511287,1.,0.923879532511287,
1.,0.923879532511287,1.,0.923879532511287,1.,0.923879532511287,1.,0.923879532511287,
1.,0.923879532511287,1.,0.923879532511287,1.,0.923879532511287,1.,0.923879532511287,
1.,0.923879532511287,1.,0.923879532511287,1.,0.923879532511287,1.,0.923879532511287,
1.,0.923879532511287,1.,0.923879532511287,1.,0.923879532511287,1.,0.923879532511287,
1.,0.923879532511287,1.,0.923879532511287,1.,0.923879532511287,1.,0.923879532511287,
1.,0.923879532511287,1.,0.923879532511287,1.,0.923879532511287,1.,0.923879532511287,
1.,0.923879532511287,1.,0.923879532511287,1.,0.923879532511287,1.,0.923879532511287,
1.,0.923879532511287,1.,0.923879532511287,1.,0.923879532511287,1.,0.923879532511287,
1.,0.923879532511287,1.,0.923879532511287,1.,0.923879532511287,1.,0.923879532511287,
1.,0.923879532511287,1.,0.923879532511287,1.,0.923879532511287,1.,0.923879532511287,
1.,0.923879532511287,1.,0.923879532511287,1.,0.923879532511287,1.,0.923879532511287,
1.,0.923879532511287,1.,0.923879532511287,1.,0.923879532511287,1.,0.923879532511287,
1.,0.923879532511287,1.,0.923879532511287,1.,0.923879532511287,1.,0.923879532511287,
1.,0.923879532511287,1.,0.923879532511287,1.,0.923879532511287,1.,0.923879532511287,
1.,0.923879532511287,1.,0.923879532511287,1.,0.923879532511287,1.,0.923879532511287,
1.,0.923879532511287,1.,0.923879532511287,1.,0.923879532511287,1.,0.923879532511287,
1.,0.923879532511287,1.,0.923879532511287,1.,0.923879532511287,1.,0.923879532511287,
1.,0.923879532511287,1.,0.923879532511287,1.,0.923879532511287,1.,0.923879532511287,
1.,0.923879532511287,1.,0.923879532511287,1.,0.923879532511287,1.,0.923879532511287,
1.,0.923879532511287,1.,0.923879532511287,1.,0.923879532511287,1.,0.923879532511287,
1.,0.923879532511287,1.,0.923879532511287,1.,0.923879532511287,1.,0.923879532511287,
1.,0.923879532511287,1.,0.923879532511287,1.,0.923879532511287,1.,0.923879532511287,
1.,0.923879532511287,1.,0.923879532511287,1.,0.923879532511287,1.,0.923879532511287,
1.,0.923879532511287,1.,0.923879532511287,1.,0.926994624692665,0.994024774641533),
(1.,0.923879532511287,1.,0.923879532511287,1.,0.923879532511287,1.,0.923879532511287,
1.,0.923879532511287,1.,0.923879532511287,1.,0.923879532511287,1.,0.923879532511287,
1.,0.923879532511287,1.,0.923879532511287,1.,0.923879532511287,1.,0.923879532511287,
1.,0.923879532511287,1.,0.923879532511287,1.,0.923879532511287,1.,0.923879532511287,
1.,0.923879532511287,1.,0.923879532511287,1.,0.923879532511287,1.,0.923879532511287,
1.,0.923879532511287,1.,0.923879532511287,1.,0.923879532511287,1.,0.923879532511287,
1.,0.923879532511287,1.,0.923879532511287,1.,0.923879532511287,1.,0.923879532511287,
1.,0.923879532511287,1.,0.923879532511287,1.,0.923879532511287,1.,0.923879532511287,
1.,0.923879532511287,1.,0.923879532511287,1.,0.923879532511287,1.,0.923879532511287,
1.,0.923879532511287,1.,0.923879532511287,1.,0.923879532511287,1.,0.923879532511287,
1.,0.923879532511287,1.,0.923879532511287,1.,0.923879532511287,1.,0.923879532511287,
1.,0.923879532511287,1.,0.923879532511287,1.,0.923879532511287,1.,0.923879532511287,
1.,0.923879532511287,1.,0.923879532511287,1.,0.923879532511287,1.,0.923879532511287,
1.,0.923879532511287,1.,0.923879532511287,1.,0.923879532511287,1.,0.923879532511287,
1.,0.923879532511287,1.,0.923879532511287,1.,0.923879532511287,1.,0.923879532511287,
1.,0.923879532511287,1.,0.923879532511287,1.,0.923879532511287,1.,0.923879532511287,
1.,0.923879532511287,1.,0.923879532511287,1.,0.923879532511287,1.,0.923879532511287,
1.,0.923879532511287,1.,0.923879532511287,1.,0.923879532511287,1.,0.923879532511287,
1.,0.923879532511287,1.,0.923879532511287,1.,0.923879532511287,1.,0.923879532511287,
1.,0.923879532511287,1.,0.923879532511287,1.,0.923879532511287,1.,0.923879532511287,
1.,0.923879532511287,1.,0.923879532511287,1.,0.923879532511287,1.,0.923879532511287,
1.,0.923879532511287,1.,0.923879532511287,1.,0.923879532511287,1.,0.923879532511287,
1.,0.923879532511287,1.,0.923879532511287,1.,0.923879532511287,1.,0.923879532511287,
1.,0.923879532511287,1.,0.923879532511287,1.,0.923879532511287,1.,0.923879532511287,
1.,0.923879532511287,1.,0.923879532511287,1.,0.923879532511287,1.,0.923879532511287,
1.,0.923879532511287,1.,0.923879532511287,1.,0.923879532511287,1.,0.923879532511287,
1.,0.923879532511287,1.,0.923879532511287,1.,0.923879532511287,1.,0.923879532511287,
1.,0.923879532511287,1.,0.923879532511287,1.,0.923879532511287,1.,0.923879532511287,
1.,0.923879532511287,1.,0.923879532511287,1.,0.923879532511287,1.,0.923879532511287,
1.,0.923879532511287,1.,0.923879532511287,1.,0.923879532511287,1.,0.923879532511287,
1.,0.926994624692665,0.994024774641533)))
REPRESENTATION_ITEM('')
SURFACE()
);
#785=(
BOUNDED_SURFACE()
B_SPLINE_SURFACE(1,2,((#190840,#190841,#190842,#190843,#190844,#190845,
#190846,#190847,#190848,#190849,#190850,#190851,#190852,#190853,#190854,
#190855,#190856,#190857,#190858,#190859,#190860,#190861,#190862,#190863,
#190864,#190865,#190866,#190867,#190868,#190869,#190870,#190871,#190872,
#190873,#190874,#190875,#190876,#190877,#190878,#190879,#190880,#190881,
#190882,#190883,#190884,#190885,#190886,#190887,#190888,#190889,#190890,
#190891,#190892,#190893,#190894,#190895,#190896,#190897,#190898,#190899,
#190900,#190901,#190902,#190903,#190904,#190905,#190906,#190907,#190908,
#190909,#190910,#190911,#190912,#190913,#190914,#190915,#190916,#190917,
#190918,#190919,#190920,#190921,#190922,#190923,#190924,#190925,#190926,
#190927,#190928,#190929,#190930,#190931,#190932,#190933,#190934,#190935,
#190936,#190937,#190938,#190939,#190940,#190941,#190942,#190943,#190944,
#190945,#190946,#190947,#190948,#190949,#190950,#190951,#190952,#190953,
#190954,#190955,#190956,#190957,#190958,#190959,#190960,#190961,#190962,
#190963,#190964,#190965,#190966,#190967,#190968,#190969,#190970,#190971,
#190972,#190973,#190974,#190975,#190976,#190977,#190978,#190979,#190980,
#190981,#190982,#190983,#190984,#190985,#190986,#190987,#190988,#190989,
#190990,#190991,#190992,#190993,#190994,#190995,#190996,#190997,#190998,
#190999,#191000,#191001,#191002,#191003,#191004,#191005,#191006,#191007,
#191008,#191009,#191010,#191011,#191012,#191013,#191014,#191015,#191016,
#191017,#191018,#191019,#191020,#191021,#191022,#191023,#191024,#191025,
#191026,#191027,#191028,#191029,#191030,#191031,#191032,#191033,#191034,
#191035,#191036,#191037,#191038,#191039,#191040,#191041,#191042,#191043,
#191044,#191045,#191046,#191047,#191048,#191049,#191050,#191051,#191052,
#191053,#191054,#191055,#191056,#191057,#191058,#191059,#191060,#191061,
#191062,#191063,#191064,#191065,#191066,#191067,#191068,#191069,#191070,
#191071,#191072,#191073,#191074,#191075,#191076,#191077,#191078,#191079,
#191080,#191081,#191082),(#191083,#191084,#191085,#191086,#191087,#191088,
#191089,#191090,#191091,#191092,#191093,#191094,#191095,#191096,#191097,
#191098,#191099,#191100,#191101,#191102,#191103,#191104,#191105,#191106,
#191107,#191108,#191109,#191110,#191111,#191112,#191113,#191114,#191115,
#191116,#191117,#191118,#191119,#191120,#191121,#191122,#191123,#191124,
#191125,#191126,#191127,#191128,#191129,#191130,#191131,#191132,#191133,
#191134,#191135,#191136,#191137,#191138,#191139,#191140,#191141,#191142,
#191143,#191144,#191145,#191146,#191147,#191148,#191149,#191150,#191151,
#191152,#191153,#191154,#191155,#191156,#191157,#191158,#191159,#191160,
#191161,#191162,#191163,#191164,#191165,#191166,#191167,#191168,#191169,
#191170,#191171,#191172,#191173,#191174,#191175,#191176,#191177,#191178,
#191179,#191180,#191181,#191182,#191183,#191184,#191185,#191186,#191187,
#191188,#191189,#191190,#191191,#191192,#191193,#191194,#191195,#191196,
#191197,#191198,#191199,#191200,#191201,#191202,#191203,#191204,#191205,
#191206,#191207,#191208,#191209,#191210,#191211,#191212,#191213,#191214,
#191215,#191216,#191217,#191218,#191219,#191220,#191221,#191222,#191223,
#191224,#191225,#191226,#191227,#191228,#191229,#191230,#191231,#191232,
#191233,#191234,#191235,#191236,#191237,#191238,#191239,#191240,#191241,
#191242,#191243,#191244,#191245,#191246,#191247,#191248,#191249,#191250,
#191251,#191252,#191253,#191254,#191255,#191256,#191257,#191258,#191259,
#191260,#191261,#191262,#191263,#191264,#191265,#191266,#191267,#191268,
#191269,#191270,#191271,#191272,#191273,#191274,#191275,#191276,#191277,
#191278,#191279,#191280,#191281,#191282,#191283,#191284,#191285,#191286,
#191287,#191288,#191289,#191290,#191291,#191292,#191293,#191294,#191295,
#191296,#191297,#191298,#191299,#191300,#191301,#191302,#191303,#191304,
#191305,#191306,#191307,#191308,#191309,#191310,#191311,#191312,#191313,
#191314,#191315,#191316,#191317,#191318,#191319,#191320,#191321,#191322,
#191323,#191324,#191325)),.UNSPECIFIED.,.F.,.F.,.F.)
B_SPLINE_SURFACE_WITH_KNOTS((2,2),(3,2,2,2,2,2,2,2,2,2,2,2,2,2,2,2,2,2,
2,2,2,2,2,2,2,2,2,2,2,2,2,2,2,2,2,2,2,2,2,2,2,2,2,2,2,2,2,2,2,2,2,2,2,2,
2,2,2,2,2,2,2,2,2,2,2,2,2,2,2,2,2,2,2,2,2,2,2,2,2,2,2,2,2,2,2,2,2,2,2,2,
2,2,2,2,2,2,2,2,2,2,2,2,2,2,2,2,2,2,2,2,2,2,2,2,2,2,2,2,2,2,2,3),(0.,1.),
(0.,0.0078125,0.015625,0.0234375,0.03125,0.0390625,0.046875,0.0546875,0.0625,
0.0703125,0.078125,0.0859375,0.09375,0.1015625,0.109375,0.1171875,0.125,
0.1328125,0.140625,0.1484375,0.15625,0.1640625,0.171875,0.1796875,0.1875,
0.1953125,0.203125,0.2109375,0.21875,0.2265625,0.234375,0.2421875,0.25,
0.2578125,0.265625,0.2734375,0.28125,0.2890625,0.296875,0.3046875,0.3125,
0.3203125,0.328125,0.3359375,0.34375,0.3515625,0.359375,0.3671875,0.375,
0.3828125,0.390625,0.3984375,0.40625,0.4140625,0.421875,0.4296875,0.4375,
0.4453125,0.453125,0.4609375,0.46875,0.4765625,0.484375,0.4921875,0.5,0.5078125,
0.515625,0.5234375,0.53125,0.5390625,0.546875,0.5546875,0.5625,0.5703125,
0.578125,0.5859375,0.59375,0.6015625,0.609375,0.6171875,0.625,0.6328125,
0.640625,0.6484375,0.65625,0.6640625,0.671875,0.6796875,0.6875,0.6953125,
0.703125,0.7109375,0.71875,0.7265625,0.734375,0.7421875,0.75,0.7578125,
0.765625,0.7734375,0.78125,0.7890625,0.796875,0.8046875,0.8125,0.8203125,
0.828125,0.8359375,0.84375,0.8515625,0.859375,0.8671875,0.875,0.8828125,
0.890625,0.8984375,0.90625,0.9140625,0.921875,0.9296875,0.9375,0.944992786249728),
 .UNSPECIFIED.)
GEOMETRIC_REPRESENTATION_ITEM()
RATIONAL_B_SPLINE_SURFACE(((1.,0.923879532511287,1.,0.923879532511287,1.,
0.923879532511287,1.,0.923879532511287,1.,0.923879532511287,1.,0.923879532511287,
1.,0.923879532511287,1.,0.923879532511287,1.,0.923879532511287,1.,0.923879532511287,
1.,0.923879532511287,1.,0.923879532511287,1.,0.923879532511287,1.,0.923879532511287,
1.,0.923879532511287,1.,0.923879532511287,1.,0.923879532511287,1.,0.923879532511287,
1.,0.923879532511287,1.,0.923879532511287,1.,0.923879532511287,1.,0.923879532511287,
1.,0.923879532511287,1.,0.923879532511287,1.,0.923879532511287,1.,0.923879532511287,
1.,0.923879532511287,1.,0.923879532511287,1.,0.923879532511287,1.,0.923879532511287,
1.,0.923879532511287,1.,0.923879532511287,1.,0.923879532511287,1.,0.923879532511287,
1.,0.923879532511287,1.,0.923879532511287,1.,0.923879532511287,1.,0.923879532511287,
1.,0.923879532511287,1.,0.923879532511287,1.,0.923879532511287,1.,0.923879532511287,
1.,0.923879532511287,1.,0.923879532511287,1.,0.923879532511287,1.,0.923879532511287,
1.,0.923879532511287,1.,0.923879532511287,1.,0.923879532511287,1.,0.923879532511287,
1.,0.923879532511287,1.,0.923879532511287,1.,0.923879532511287,1.,0.923879532511287,
1.,0.923879532511287,1.,0.923879532511287,1.,0.923879532511287,1.,0.923879532511287,
1.,0.923879532511287,1.,0.923879532511287,1.,0.923879532511287,1.,0.923879532511287,
1.,0.923879532511287,1.,0.923879532511287,1.,0.923879532511287,1.,0.923879532511287,
1.,0.923879532511287,1.,0.923879532511287,1.,0.923879532511287,1.,0.923879532511287,
1.,0.923879532511287,1.,0.923879532511287,1.,0.923879532511287,1.,0.923879532511287,
1.,0.923879532511287,1.,0.923879532511287,1.,0.923879532511287,1.,0.923879532511287,
1.,0.923879532511287,1.,0.923879532511287,1.,0.923879532511287,1.,0.923879532511287,
1.,0.923879532511287,1.,0.923879532511287,1.,0.923879532511287,1.,0.923879532511287,
1.,0.923879532511287,1.,0.923879532511287,1.,0.923879532511287,1.,0.923879532511287,
1.,0.923879532511287,1.,0.923879532511287,1.,0.923879532511287,1.,0.923879532511287,
1.,0.923879532511287,1.,0.923879532511287,1.,0.923879532511287,1.,0.923879532511287,
1.,0.923879532511287,1.,0.923879532511287,1.,0.923879532511287,1.,0.923879532511287,
1.,0.923879532511287,1.,0.923879532511287,1.,0.923879532511287,1.,0.923879532511287,
1.,0.923879532511287,1.,0.923879532511287,1.,0.923879532511287,1.,0.923879532511287,
1.,0.923879532511287,1.,0.923879532511287,1.,0.923879532511287,1.,0.923879532511287,
1.,0.923879532511287,1.,0.923879532511287,1.,0.923879532511287,1.,0.923879532511287,
1.,0.923879532511287,1.,0.923879532511287,1.,0.926994637808348,0.994024750557114),
(1.,0.923879532511287,1.,0.923879532511287,1.,0.923879532511287,1.,0.923879532511287,
1.,0.923879532511287,1.,0.923879532511287,1.,0.923879532511287,1.,0.923879532511287,
1.,0.923879532511287,1.,0.923879532511287,1.,0.923879532511287,1.,0.923879532511287,
1.,0.923879532511287,1.,0.923879532511287,1.,0.923879532511287,1.,0.923879532511287,
1.,0.923879532511287,1.,0.923879532511287,1.,0.923879532511287,1.,0.923879532511287,
1.,0.923879532511287,1.,0.923879532511287,1.,0.923879532511287,1.,0.923879532511287,
1.,0.923879532511287,1.,0.923879532511287,1.,0.923879532511287,1.,0.923879532511287,
1.,0.923879532511287,1.,0.923879532511287,1.,0.923879532511287,1.,0.923879532511287,
1.,0.923879532511287,1.,0.923879532511287,1.,0.923879532511287,1.,0.923879532511287,
1.,0.923879532511287,1.,0.923879532511287,1.,0.923879532511287,1.,0.923879532511287,
1.,0.923879532511287,1.,0.923879532511287,1.,0.923879532511287,1.,0.923879532511287,
1.,0.923879532511287,1.,0.923879532511287,1.,0.923879532511287,1.,0.923879532511287,
1.,0.923879532511287,1.,0.923879532511287,1.,0.923879532511287,1.,0.923879532511287,
1.,0.923879532511287,1.,0.923879532511287,1.,0.923879532511287,1.,0.923879532511287,
1.,0.923879532511287,1.,0.923879532511287,1.,0.923879532511287,1.,0.923879532511287,
1.,0.923879532511287,1.,0.923879532511287,1.,0.923879532511287,1.,0.923879532511287,
1.,0.923879532511287,1.,0.923879532511287,1.,0.923879532511287,1.,0.923879532511287,
1.,0.923879532511287,1.,0.923879532511287,1.,0.923879532511287,1.,0.923879532511287,
1.,0.923879532511287,1.,0.923879532511287,1.,0.923879532511287,1.,0.923879532511287,
1.,0.923879532511287,1.,0.923879532511287,1.,0.923879532511287,1.,0.923879532511287,
1.,0.923879532511287,1.,0.923879532511287,1.,0.923879532511287,1.,0.923879532511287,
1.,0.923879532511287,1.,0.923879532511287,1.,0.923879532511287,1.,0.923879532511287,
1.,0.923879532511287,1.,0.923879532511287,1.,0.923879532511287,1.,0.923879532511287,
1.,0.923879532511287,1.,0.923879532511287,1.,0.923879532511287,1.,0.923879532511287,
1.,0.923879532511287,1.,0.923879532511287,1.,0.923879532511287,1.,0.923879532511287,
1.,0.923879532511287,1.,0.923879532511287,1.,0.923879532511287,1.,0.923879532511287,
1.,0.923879532511287,1.,0.923879532511287,1.,0.923879532511287,1.,0.923879532511287,
1.,0.923879532511287,1.,0.923879532511287,1.,0.923879532511287,1.,0.923879532511287,
1.,0.923879532511287,1.,0.923879532511287,1.,0.923879532511287,1.,0.923879532511287,
1.,0.923879532511287,1.,0.923879532511287,1.,0.923879532511287,1.,0.923879532511287,
1.,0.926994637808348,0.994024750557114)))
REPRESENTATION_ITEM('')
SURFACE()
);
#786=(
BOUNDED_SURFACE()
B_SPLINE_SURFACE(2,2,((#194676,#194677,#194678),(#194679,#194680,#194681),
(#194682,#194683,#194684)),.UNSPECIFIED.,.F.,.F.,.F.)
B_SPLINE_SURFACE_WITH_KNOTS((3,3),(3,3),(1.23199453837225,1.25625401874029),
(-2.61842966479449,-2.58457235381175),.UNSPECIFIED.)
GEOMETRIC_REPRESENTATION_ITEM()
RATIONAL_B_SPLINE_SURFACE(((1.,0.999856713733584,1.),(0.999926435603505,
0.999783159877857,0.999926435603505),(1.,0.999856713733584,1.)))
REPRESENTATION_ITEM('')
SURFACE()
);
#787=(
BOUNDED_SURFACE()
B_SPLINE_SURFACE(3,3,((#194695,#194696,#194697,#194698,#194699,#194700,
#194701,#194702,#194703,#194704,#194705,#194706,#194707,#194708,#194709,
#194710),(#194711,#194712,#194713,#194714,#194715,#194716,#194717,#194718,
#194719,#194720,#194721,#194722,#194723,#194724,#194725,#194726),(#194727,
#194728,#194729,#194730,#194731,#194732,#194733,#194734,#194735,#194736,
#194737,#194738,#194739,#194740,#194741,#194742),(#194743,#194744,#194745,
#194746,#194747,#194748,#194749,#194750,#194751,#194752,#194753,#194754,
#194755,#194756,#194757,#194758)),.UNSPECIFIED.,.F.,.F.,.F.)
B_SPLINE_SURFACE_WITH_KNOTS((4,4),(4,1,1,1,1,1,1,1,1,1,1,1,1,4),(0.,1.),
(0.8625174310864,0.8730066447032,0.8868490327467,0.8997178327403,0.9117193512127,
0.9227779055316,0.9329323512188,0.9424658731859,0.9517175349752,0.9609668702902,
0.9703361663246,0.9797271442146,0.9894160791531,0.997113190773),
 .UNSPECIFIED.)
GEOMETRIC_REPRESENTATION_ITEM()
RATIONAL_B_SPLINE_SURFACE(((1.437312142831,1.437312142831,1.437312142831,
1.437312142831,1.437312142831,1.437312142831,1.437312142831,1.437312142831,
1.437312142831,1.437312142831,1.437312142831,1.437312142831,1.437312142831,
1.437312142831,1.437312142831,1.437312142831),(0.8542292857229,0.8542292857229,
0.8542292857229,0.8542292857229,0.8542292857229,0.8542292857229,0.8542292857229,
0.8542292857229,0.8542292857229,0.8542292857229,0.8542292857229,0.8542292857229,
0.8542292857229,0.8542292857229,0.8542292857229,0.8542292857229),(0.8542292857229,
0.8542292857229,0.8542292857229,0.8542292857229,0.8542292857229,0.8542292857229,
0.8542292857229,0.8542292857229,0.8542292857229,0.8542292857229,0.8542292857229,
0.8542292857229,0.8542292857229,0.8542292857229,0.8542292857229,0.8542292857229),
(1.437312142831,1.437312142831,1.437312142831,1.437312142831,1.437312142831,
1.437312142831,1.437312142831,1.437312142831,1.437312142831,1.437312142831,
1.437312142831,1.437312142831,1.437312142831,1.437312142831,1.437312142831,
1.437312142831)))
REPRESENTATION_ITEM('')
SURFACE()
);
#788=(
BOUNDED_SURFACE()
B_SPLINE_SURFACE(3,3,((#194898,#194899,#194900,#194901,#194902,#194903,
#194904,#194905,#194906,#194907,#194908,#194909,#194910),(#194911,#194912,
#194913,#194914,#194915,#194916,#194917,#194918,#194919,#194920,#194921,
#194922,#194923),(#194924,#194925,#194926,#194927,#194928,#194929,#194930,
#194931,#194932,#194933,#194934,#194935,#194936),(#194937,#194938,#194939,
#194940,#194941,#194942,#194943,#194944,#194945,#194946,#194947,#194948,
#194949)),.UNSPECIFIED.,.F.,.F.,.F.)
B_SPLINE_SURFACE_WITH_KNOTS((4,4),(4,1,1,1,1,1,1,1,1,1,4),(0.,1.),(0.002887277797851,
0.01012116116565,0.02163232322008,0.0346926084929,0.0488156362951,0.06281865715336,
0.07634652826105,0.09029370061938,0.1053021586155,0.1216304388431,0.1374892793238),
 .UNSPECIFIED.)
GEOMETRIC_REPRESENTATION_ITEM()
RATIONAL_B_SPLINE_SURFACE(((1.43733470209,1.43733470209,1.43733470209,1.43733470209,
1.43733470209,1.43733470209,1.43733470209,1.43733470209,1.43733470209,1.43733470209,
1.43733470209,1.43733470209,1.43733470209),(0.8542217659701,0.8542217659701,
0.8542217659701,0.8542217659701,0.8542217659701,0.8542217659701,0.8542217659701,
0.8542217659701,0.8542217659701,0.8542217659701,0.8542217659701,0.8542217659701,
0.8542217659701),(0.8542217659701,0.8542217659701,0.8542217659701,0.8542217659701,
0.8542217659701,0.8542217659701,0.8542217659701,0.8542217659701,0.8542217659701,
0.8542217659701,0.8542217659701,0.8542217659701,0.8542217659701),(1.43733470209,
1.43733470209,1.43733470209,1.43733470209,1.43733470209,1.43733470209,1.43733470209,
1.43733470209,1.43733470209,1.43733470209,1.43733470209,1.43733470209,1.43733470209)))
REPRESENTATION_ITEM('')
SURFACE()
);
#789=(
BOUNDED_SURFACE()
B_SPLINE_SURFACE(3,3,((#195089,#195090,#195091,#195092,#195093,#195094,
#195095,#195096,#195097,#195098,#195099,#195100,#195101,#195102,#195103,
#195104),(#195105,#195106,#195107,#195108,#195109,#195110,#195111,#195112,
#195113,#195114,#195115,#195116,#195117,#195118,#195119,#195120),(#195121,
#195122,#195123,#195124,#195125,#195126,#195127,#195128,#195129,#195130,
#195131,#195132,#195133,#195134,#195135,#195136),(#195137,#195138,#195139,
#195140,#195141,#195142,#195143,#195144,#195145,#195146,#195147,#195148,
#195149,#195150,#195151,#195152)),.UNSPECIFIED.,.F.,.F.,.F.)
B_SPLINE_SURFACE_WITH_KNOTS((4,4),(4,1,1,1,1,1,1,1,1,1,1,1,1,4),(0.,1.),
(0.8625167765094,0.8730064242013,0.8868488328862,0.8997176527998,0.9117191900768,
0.9227777618296,0.9329322236832,0.9424657612594,0.951717438878,0.9609667909675,
0.9703361046938,0.9797271006746,0.9894160547513,0.9971128773384),
 .UNSPECIFIED.)
GEOMETRIC_REPRESENTATION_ITEM()
RATIONAL_B_SPLINE_SURFACE(((1.437312142833,1.437312142833,1.437312142833,
1.437312142833,1.437312142833,1.437312142833,1.437312142833,1.437312142833,
1.437312142833,1.437312142833,1.437312142833,1.437312142833,1.437312142833,
1.437312142833,1.437312142833,1.437312142833),(0.8542292857223,0.8542292857223,
0.8542292857223,0.8542292857223,0.8542292857223,0.8542292857223,0.8542292857223,
0.8542292857223,0.8542292857223,0.8542292857223,0.8542292857223,0.8542292857223,
0.8542292857223,0.8542292857223,0.8542292857223,0.8542292857223),(0.8542292857223,
0.8542292857223,0.8542292857223,0.8542292857223,0.8542292857223,0.8542292857223,
0.8542292857223,0.8542292857223,0.8542292857223,0.8542292857223,0.8542292857223,
0.8542292857223,0.8542292857223,0.8542292857223,0.8542292857223,0.8542292857223),
(1.437312142833,1.437312142833,1.437312142833,1.437312142833,1.437312142833,
1.437312142833,1.437312142833,1.437312142833,1.437312142833,1.437312142833,
1.437312142833,1.437312142833,1.437312142833,1.437312142833,1.437312142833,
1.437312142833)))
REPRESENTATION_ITEM('')
SURFACE()
);
#790=(
BOUNDED_SURFACE()
B_SPLINE_SURFACE(3,3,((#195269,#195270,#195271,#195272,#195273,#195274,
#195275,#195276,#195277,#195278,#195279,#195280),(#195281,#195282,#195283,
#195284,#195285,#195286,#195287,#195288,#195289,#195290,#195291,#195292),
(#195293,#195294,#195295,#195296,#195297,#195298,#195299,#195300,#195301,
#195302,#195303,#195304),(#195305,#195306,#195307,#195308,#195309,#195310,
#195311,#195312,#195313,#195314,#195315,#195316)),.UNSPECIFIED.,.F.,.F.,
 .F.)
B_SPLINE_SURFACE_WITH_KNOTS((4,4),(4,1,1,1,1,1,1,1,1,4),(0.,1.),(0.002887351976414,
0.01002372452911,0.02133232900857,0.0338428407264,0.04766270917983,0.06315105868831,
0.08057231678007,0.09997197583372,0.1212811499049,0.1374887330135),
 .UNSPECIFIED.)
GEOMETRIC_REPRESENTATION_ITEM()
RATIONAL_B_SPLINE_SURFACE(((1.437334772386,1.437334772386,1.437334772386,
1.437334772386,1.437334772386,1.437334772386,1.437334772386,1.437334772386,
1.437334772386,1.437334772386,1.437334772386,1.437334772386),(0.8542217425381,
0.8542217425381,0.8542217425381,0.8542217425381,0.8542217425381,0.8542217425381,
0.8542217425381,0.8542217425381,0.8542217425381,0.8542217425381,0.8542217425381,
0.8542217425381),(0.8542217425381,0.8542217425381,0.8542217425381,0.8542217425381,
0.8542217425381,0.8542217425381,0.8542217425381,0.8542217425381,0.8542217425381,
0.8542217425381,0.8542217425381,0.8542217425381),(1.437334772386,1.437334772386,
1.437334772386,1.437334772386,1.437334772386,1.437334772386,1.437334772386,
1.437334772386,1.437334772386,1.437334772386,1.437334772386,1.437334772386)))
REPRESENTATION_ITEM('')
SURFACE()
);
#791=(
BOUNDED_SURFACE()
B_SPLINE_SURFACE(3,3,((#195450,#195451,#195452,#195453,#195454,#195455,
#195456,#195457,#195458,#195459,#195460,#195461,#195462,#195463,#195464,
#195465),(#195466,#195467,#195468,#195469,#195470,#195471,#195472,#195473,
#195474,#195475,#195476,#195477,#195478,#195479,#195480,#195481),(#195482,
#195483,#195484,#195485,#195486,#195487,#195488,#195489,#195490,#195491,
#195492,#195493,#195494,#195495,#195496,#195497),(#195498,#195499,#195500,
#195501,#195502,#195503,#195504,#195505,#195506,#195507,#195508,#195509,
#195510,#195511,#195512,#195513)),.UNSPECIFIED.,.F.,.F.,.F.)
B_SPLINE_SURFACE_WITH_KNOTS((4,4),(4,1,1,1,1,1,1,1,1,1,1,1,1,4),(0.,1.),
(0.862518069289,0.8730064242013,0.8868488328863,0.8997176527998,0.9117191900769,
0.9227777618297,0.9329322236832,0.9424657612594,0.9517174388781,0.9609667909675,
0.9703361046938,0.9797271006746,0.9894160547513,0.9971121251176),
 .UNSPECIFIED.)
GEOMETRIC_REPRESENTATION_ITEM()
RATIONAL_B_SPLINE_SURFACE(((1.437312142833,1.437312142833,1.437312142833,
1.437312142833,1.437312142833,1.437312142833,1.437312142833,1.437312142833,
1.437312142833,1.437312142833,1.437312142833,1.437312142833,1.437312142833,
1.437312142833,1.437312142833,1.437312142833),(0.8542292857222,0.8542292857222,
0.8542292857222,0.8542292857222,0.8542292857222,0.8542292857222,0.8542292857222,
0.8542292857222,0.8542292857222,0.8542292857222,0.8542292857222,0.8542292857222,
0.8542292857222,0.8542292857222,0.8542292857222,0.8542292857222),(0.8542292857222,
0.8542292857222,0.8542292857222,0.8542292857222,0.8542292857222,0.8542292857222,
0.8542292857222,0.8542292857222,0.8542292857222,0.8542292857222,0.8542292857222,
0.8542292857222,0.8542292857222,0.8542292857222,0.8542292857222,0.8542292857222),
(1.437312142833,1.437312142833,1.437312142833,1.437312142833,1.437312142833,
1.437312142833,1.437312142833,1.437312142833,1.437312142833,1.437312142833,
1.437312142833,1.437312142833,1.437312142833,1.437312142833,1.437312142833,
1.437312142833)))
REPRESENTATION_ITEM('')
SURFACE()
);
#792=(
BOUNDED_SURFACE()
B_SPLINE_SURFACE(3,3,((#195672,#195673,#195674,#195675,#195676,#195677),
(#195678,#195679,#195680,#195681,#195682,#195683),(#195684,#195685,#195686,
#195687,#195688,#195689),(#195690,#195691,#195692,#195693,#195694,#195695)),
 .UNSPECIFIED.,.F.,.F.,.F.)
B_SPLINE_SURFACE_WITH_KNOTS((4,4),(4,1,1,4),(0.,1.),(0.6896953579215,0.6929940853701,
0.6970397791474,0.6995546323764),.UNSPECIFIED.)
GEOMETRIC_REPRESENTATION_ITEM()
RATIONAL_B_SPLINE_SURFACE(((1.437632101421,1.437632101421,1.437632101421,
1.437632101421,1.437632101421,1.437632101421),(0.8541226328595,0.8541226328595,
0.8541226328595,0.8541226328595,0.8541226328595,0.8541226328595),(0.8541226328595,
0.8541226328595,0.8541226328595,0.8541226328595,0.8541226328595,0.8541226328595),
(1.437632101421,1.437632101421,1.437632101421,1.437632101421,1.437632101421,
1.437632101421)))
REPRESENTATION_ITEM('')
SURFACE()
);
#793=(
BOUNDED_SURFACE()
B_SPLINE_SURFACE(3,3,((#195709,#195710,#195711,#195712,#195713),(#195714,
#195715,#195716,#195717,#195718),(#195719,#195720,#195721,#195722,#195723),
(#195724,#195725,#195726,#195727,#195728)),.UNSPECIFIED.,.F.,.F.,.F.)
B_SPLINE_SURFACE_WITH_KNOTS((4,4),(4,1,4),(0.,1.),(0.5854200485517,0.5879006745283,
0.5907356073477),.UNSPECIFIED.)
GEOMETRIC_REPRESENTATION_ITEM()
RATIONAL_B_SPLINE_SURFACE(((1.437632101569,1.437632101569,1.437632101569,
1.437632101569,1.437632101569),(0.8541226328104,0.8541226328104,0.8541226328104,
0.8541226328104,0.8541226328104),(0.8541226328104,0.8541226328104,0.8541226328104,
0.8541226328104,0.8541226328104),(1.437632101569,1.437632101569,1.437632101569,
1.437632101569,1.437632101569)))
REPRESENTATION_ITEM('')
SURFACE()
);
#794=(
BOUNDED_SURFACE()
B_SPLINE_SURFACE(3,3,((#196311,#196312,#196313,#196314),(#196315,#196316,
#196317,#196318),(#196319,#196320,#196321,#196322),(#196323,#196324,#196325,
#196326)),.UNSPECIFIED.,.F.,.F.,.F.)
B_SPLINE_SURFACE_WITH_KNOTS((4,4),(4,4),(0.,1.),(0.3651378628585,0.5638748575851),
 .UNSPECIFIED.)
GEOMETRIC_REPRESENTATION_ITEM()
RATIONAL_B_SPLINE_SURFACE(((1.304804929664,1.304804929664,1.304804929664,
1.304804929664),(0.8983983567788,0.8983983567788,0.8983983567788,0.8983983567788),
(0.8983983567788,0.8983983567788,0.8983983567788,0.8983983567788),(1.304804929664,
1.304804929664,1.304804929664,1.304804929664)))
REPRESENTATION_ITEM('')
SURFACE()
);
#795=(
BOUNDED_SURFACE()
B_SPLINE_SURFACE(2,2,((#196612,#196613,#196614),(#196615,#196616,#196617),
(#196618,#196619,#196620)),.UNSPECIFIED.,.F.,.F.,.F.)
B_SPLINE_SURFACE_WITH_KNOTS((3,3),(3,3),(1.23200262736325,1.25626148771523),
(-2.65228694291497,-2.61842966187689),.UNSPECIFIED.)
GEOMETRIC_REPRESENTATION_ITEM()
RATIONAL_B_SPLINE_SURFACE(((1.,0.999856713987033,1.),(0.999926439363682,
0.999783163890925,0.999926439363682),(1.,0.999856713987033,1.)))
REPRESENTATION_ITEM('')
SURFACE()
);
#796=(
BOUNDED_SURFACE()
B_SPLINE_SURFACE(3,3,((#196631,#196632,#196633,#196634),(#196635,#196636,
#196637,#196638),(#196639,#196640,#196641,#196642),(#196643,#196644,#196645,
#196646)),.UNSPECIFIED.,.F.,.F.,.F.)
B_SPLINE_SURFACE_WITH_KNOTS((4,4),(4,4),(0.121737854110633,0.873774081824579),
(0.,1.),.UNSPECIFIED.)
GEOMETRIC_REPRESENTATION_ITEM()
RATIONAL_B_SPLINE_SURFACE(((0.99947415716893,0.999057256043029,0.999057256043029,
0.99947415716893),(0.998541447377346,0.998124935303787,0.998124935303787,
0.998541447377346),(0.998535914096599,0.998119404331085,0.998119404331085,
0.998535914096599),(0.999457557326688,0.999040663124921,0.999040663124921,
0.999457557326688)))
REPRESENTATION_ITEM('')
SURFACE()
);
#797=(
BOUNDED_SURFACE()
B_SPLINE_SURFACE(3,3,((#196655,#196656,#196657,#196658,#196659,#196660,
#196661,#196662,#196663,#196664,#196665,#196666,#196667,#196668,#196669,
#196670),(#196671,#196672,#196673,#196674,#196675,#196676,#196677,#196678,
#196679,#196680,#196681,#196682,#196683,#196684,#196685,#196686),(#196687,
#196688,#196689,#196690,#196691,#196692,#196693,#196694,#196695,#196696,
#196697,#196698,#196699,#196700,#196701,#196702),(#196703,#196704,#196705,
#196706,#196707,#196708,#196709,#196710,#196711,#196712,#196713,#196714,
#196715,#196716,#196717,#196718)),.UNSPECIFIED.,.F.,.F.,.F.)
B_SPLINE_SURFACE_WITH_KNOTS((4,4),(4,1,1,1,1,1,1,1,1,1,1,1,1,4),(0.,1.),
(0.002887641511061,0.009778177257941,0.01915329525211,0.02850790047445,
0.03774737935352,0.04696444608262,0.05643667828643,0.06654766236316,0.07764283398466,
0.08975124762103,0.1027942570834,0.1169484838899,0.1325066888278,0.1374874225893),
 .UNSPECIFIED.)
GEOMETRIC_REPRESENTATION_ITEM()
RATIONAL_B_SPLINE_SURFACE(((1.437334711827,1.437334711827,1.437334711827,
1.437334711827,1.437334711827,1.437334711827,1.437334711827,1.437334711827,
1.437334711827,1.437334711827,1.437334711827,1.437334711827,1.437334711827,
1.437334711827,1.437334711827,1.437334711827),(0.8542217627244,0.8542217627244,
0.8542217627244,0.8542217627244,0.8542217627244,0.8542217627244,0.8542217627244,
0.8542217627244,0.8542217627244,0.8542217627244,0.8542217627244,0.8542217627244,
0.8542217627244,0.8542217627244,0.8542217627244,0.8542217627244),(0.8542217627244,
0.8542217627244,0.8542217627244,0.8542217627244,0.8542217627244,0.8542217627244,
0.8542217627244,0.8542217627244,0.8542217627244,0.8542217627244,0.8542217627244,
0.8542217627244,0.8542217627244,0.8542217627244,0.8542217627244,0.8542217627244),
(1.437334711827,1.437334711827,1.437334711827,1.437334711827,1.437334711827,
1.437334711827,1.437334711827,1.437334711827,1.437334711827,1.437334711827,
1.437334711827,1.437334711827,1.437334711827,1.437334711827,1.437334711827,
1.437334711827)))
REPRESENTATION_ITEM('')
SURFACE()
);
#798=(
BOUNDED_SURFACE()
B_SPLINE_SURFACE(3,3,((#197008,#197009,#197010,#197011,#197012,#197013,
#197014),(#197015,#197016,#197017,#197018,#197019,#197020,#197021),(#197022,
#197023,#197024,#197025,#197026,#197027,#197028),(#197029,#197030,#197031,
#197032,#197033,#197034,#197035)),.UNSPECIFIED.,.F.,.F.,.F.)
B_SPLINE_SURFACE_WITH_KNOTS((4,4),(4,1,1,1,4),(0.,1.),(0.950590832637,0.9589485428575,
0.9719887189689,0.985446310283,0.9972337160736),.UNSPECIFIED.)
GEOMETRIC_REPRESENTATION_ITEM()
RATIONAL_B_SPLINE_SURFACE(((1.438244914042,1.438244914042,1.438244914042,
1.438244914042,1.438244914042,1.438244914042,1.438244914042),(0.8539183619859,
0.8539183619859,0.8539183619859,0.8539183619859,0.8539183619859,0.8539183619859,
0.8539183619859),(0.8539183619859,0.8539183619859,0.8539183619859,0.8539183619859,
0.8539183619859,0.8539183619859,0.8539183619859),(1.438244914042,1.438244914042,
1.438244914042,1.438244914042,1.438244914042,1.438244914042,1.438244914042)))
REPRESENTATION_ITEM('')
SURFACE()
);
#799=(
BOUNDED_SURFACE()
B_SPLINE_SURFACE(3,3,((#197064,#197065,#197066,#197067,#197068),(#197069,
#197070,#197071,#197072,#197073),(#197074,#197075,#197076,#197077,#197078),
(#197079,#197080,#197081,#197082,#197083)),.UNSPECIFIED.,.F.,.F.,.F.)
B_SPLINE_SURFACE_WITH_KNOTS((4,4),(4,1,4),(0.,1.),(0.5854102761077,0.5878278983351,
0.590725950129),.UNSPECIFIED.)
GEOMETRIC_REPRESENTATION_ITEM()
RATIONAL_B_SPLINE_SURFACE(((1.437632101522,1.437632101522,1.437632101522,
1.437632101522,1.437632101522),(0.8541226328259,0.8541226328259,0.8541226328259,
0.8541226328259,0.8541226328259),(0.8541226328259,0.8541226328259,0.8541226328259,
0.8541226328259,0.8541226328259),(1.437632101522,1.437632101522,1.437632101522,
1.437632101522,1.437632101522)))
REPRESENTATION_ITEM('')
SURFACE()
);
#800=(
BOUNDED_SURFACE()
B_SPLINE_SURFACE(3,3,((#197215,#197216,#197217,#197218,#197219,#197220),
(#197221,#197222,#197223,#197224,#197225,#197226),(#197227,#197228,#197229,
#197230,#197231,#197232),(#197233,#197234,#197235,#197236,#197237,#197238)),
 .UNSPECIFIED.,.F.,.F.,.F.)
B_SPLINE_SURFACE_WITH_KNOTS((4,4),(4,1,1,4),(0.,1.),(0.2221997103628,0.2245926814757,
0.2295463938681,0.233161985595),.UNSPECIFIED.)
GEOMETRIC_REPRESENTATION_ITEM()
RATIONAL_B_SPLINE_SURFACE(((1.437632101617,1.437632101617,1.437632101617,
1.437632101617,1.437632101617,1.437632101617),(0.8541226327943,0.8541226327943,
0.8541226327943,0.8541226327943,0.8541226327943,0.8541226327943),(0.8541226327943,
0.8541226327943,0.8541226327943,0.8541226327943,0.8541226327943,0.8541226327943),
(1.437632101617,1.437632101617,1.437632101617,1.437632101617,1.437632101617,
1.437632101617)))
REPRESENTATION_ITEM('')
SURFACE()
);
#801=(
BOUNDED_SURFACE()
B_SPLINE_SURFACE(3,3,((#197461,#197462,#197463,#197464,#197465,#197466,
#197467,#197468,#197469,#197470,#197471,#197472,#197473,#197474,#197475,
#197476),(#197477,#197478,#197479,#197480,#197481,#197482,#197483,#197484,
#197485,#197486,#197487,#197488,#197489,#197490,#197491,#197492),(#197493,
#197494,#197495,#197496,#197497,#197498,#197499,#197500,#197501,#197502,
#197503,#197504,#197505,#197506,#197507,#197508),(#197509,#197510,#197511,
#197512,#197513,#197514,#197515,#197516,#197517,#197518,#197519,#197520,
#197521,#197522,#197523,#197524)),.UNSPECIFIED.,.F.,.F.,.F.)
B_SPLINE_SURFACE_WITH_KNOTS((4,4),(4,1,1,1,1,1,1,1,1,1,1,1,1,4),(0.,1.),
(0.00288979579852,0.009778893016245,0.01915461785019,0.02850982231301,0.03774986808666,
0.04696748555695,0.0564402918696,0.0665519198598,0.07764782175984,0.08975702058462,
0.1028008729638,0.1169560430215,0.1325153076001,0.1374947164307),
 .UNSPECIFIED.)
GEOMETRIC_REPRESENTATION_ITEM()
RATIONAL_B_SPLINE_SURFACE(((1.437334637582,1.437334637582,1.437334637582,
1.437334637582,1.437334637582,1.437334637582,1.437334637582,1.437334637582,
1.437334637582,1.437334637582,1.437334637582,1.437334637582,1.437334637582,
1.437334637582,1.437334637582,1.437334637582),(0.8542217874727,0.8542217874727,
0.8542217874727,0.8542217874727,0.8542217874727,0.8542217874727,0.8542217874727,
0.8542217874727,0.8542217874727,0.8542217874727,0.8542217874727,0.8542217874727,
0.8542217874727,0.8542217874727,0.8542217874727,0.8542217874727),(0.8542217874727,
0.8542217874727,0.8542217874727,0.8542217874727,0.8542217874727,0.8542217874727,
0.8542217874727,0.8542217874727,0.8542217874727,0.8542217874727,0.8542217874727,
0.8542217874727,0.8542217874727,0.8542217874727,0.8542217874727,0.8542217874727),
(1.437334637582,1.437334637582,1.437334637582,1.437334637582,1.437334637582,
1.437334637582,1.437334637582,1.437334637582,1.437334637582,1.437334637582,
1.437334637582,1.437334637582,1.437334637582,1.437334637582,1.437334637582,
1.437334637582)))
REPRESENTATION_ITEM('')
SURFACE()
);
#802=(
BOUNDED_SURFACE()
B_SPLINE_SURFACE(3,3,((#197696,#197697,#197698,#197699,#197700,#197701,
#197702,#197703,#197704,#197705,#197706,#197707,#197708,#197709,#197710,
#197711),(#197712,#197713,#197714,#197715,#197716,#197717,#197718,#197719,
#197720,#197721,#197722,#197723,#197724,#197725,#197726,#197727),(#197728,
#197729,#197730,#197731,#197732,#197733,#197734,#197735,#197736,#197737,
#197738,#197739,#197740,#197741,#197742,#197743),(#197744,#197745,#197746,
#197747,#197748,#197749,#197750,#197751,#197752,#197753,#197754,#197755,
#197756,#197757,#197758,#197759)),.UNSPECIFIED.,.F.,.F.,.F.)
B_SPLINE_SURFACE_WITH_KNOTS((4,4),(4,1,1,1,1,1,1,1,1,1,1,1,1,4),(0.,1.),
(0.8625114786496,0.8743297618389,0.8884594577152,0.9015821658495,0.9137874311683,
0.9251288669585,0.9356353805776,0.9455145496711,0.9552153330156,0.9648446022757,
0.9740975500785,0.9826557216998,0.991010668624,0.9971004873501),
 .UNSPECIFIED.)
GEOMETRIC_REPRESENTATION_ITEM()
RATIONAL_B_SPLINE_SURFACE(((1.437334529217,1.437334529217,1.437334529217,
1.437334529217,1.437334529217,1.437334529217,1.437334529217,1.437334529217,
1.437334529217,1.437334529217,1.437334529217,1.437334529217,1.437334529217,
1.437334529217,1.437334529217,1.437334529217),(0.8542218235943,0.8542218235943,
0.8542218235943,0.8542218235943,0.8542218235943,0.8542218235943,0.8542218235943,
0.8542218235943,0.8542218235943,0.8542218235943,0.8542218235943,0.8542218235943,
0.8542218235943,0.8542218235943,0.8542218235943,0.8542218235943),(0.8542218235943,
0.8542218235943,0.8542218235943,0.8542218235943,0.8542218235943,0.8542218235943,
0.8542218235943,0.8542218235943,0.8542218235943,0.8542218235943,0.8542218235943,
0.8542218235943,0.8542218235943,0.8542218235943,0.8542218235943,0.8542218235943),
(1.437334529217,1.437334529217,1.437334529217,1.437334529217,1.437334529217,
1.437334529217,1.437334529217,1.437334529217,1.437334529217,1.437334529217,
1.437334529217,1.437334529217,1.437334529217,1.437334529217,1.437334529217,
1.437334529217)))
REPRESENTATION_ITEM('')
SURFACE()
);
#803=(
BOUNDED_SURFACE()
B_SPLINE_SURFACE(3,3,((#197894,#197895,#197896,#197897,#197898,#197899,
#197900,#197901,#197902,#197903,#197904,#197905,#197906,#197907,#197908,
#197909),(#197910,#197911,#197912,#197913,#197914,#197915,#197916,#197917,
#197918,#197919,#197920,#197921,#197922,#197923,#197924,#197925),(#197926,
#197927,#197928,#197929,#197930,#197931,#197932,#197933,#197934,#197935,
#197936,#197937,#197938,#197939,#197940,#197941),(#197942,#197943,#197944,
#197945,#197946,#197947,#197948,#197949,#197950,#197951,#197952,#197953,
#197954,#197955,#197956,#197957)),.UNSPECIFIED.,.F.,.F.,.F.)
B_SPLINE_SURFACE_WITH_KNOTS((4,4),(4,1,1,1,1,1,1,1,1,1,1,1,1,4),(0.,1.),
(0.002899651349421,0.009778964705561,0.01915474895043,0.02851001178787,
0.03775011314511,0.04696778297272,0.05644064057738,0.06655232154361,0.07764828102422,
0.08975754242443,0.1028014607722,0.1169566992247,0.1325160379071,0.1374955986992),
 .UNSPECIFIED.)
GEOMETRIC_REPRESENTATION_ITEM()
RATIONAL_B_SPLINE_SURFACE(((1.437334649837,1.437334649837,1.437334649837,
1.437334649837,1.437334649837,1.437334649837,1.437334649837,1.437334649837,
1.437334649837,1.437334649837,1.437334649837,1.437334649837,1.437334649837,
1.437334649837,1.437334649837,1.437334649837),(0.8542217833876,0.8542217833876,
0.8542217833876,0.8542217833876,0.8542217833876,0.8542217833876,0.8542217833876,
0.8542217833876,0.8542217833876,0.8542217833876,0.8542217833876,0.8542217833876,
0.8542217833876,0.8542217833876,0.8542217833876,0.8542217833876),(0.8542217833876,
0.8542217833876,0.8542217833876,0.8542217833876,0.8542217833876,0.8542217833876,
0.8542217833876,0.8542217833876,0.8542217833876,0.8542217833876,0.8542217833876,
0.8542217833876,0.8542217833876,0.8542217833876,0.8542217833876,0.8542217833876),
(1.437334649837,1.437334649837,1.437334649837,1.437334649837,1.437334649837,
1.437334649837,1.437334649837,1.437334649837,1.437334649837,1.437334649837,
1.437334649837,1.437334649837,1.437334649837,1.437334649837,1.437334649837,
1.437334649837)))
REPRESENTATION_ITEM('')
SURFACE()
);
#804=(
BOUNDED_SURFACE()
B_SPLINE_SURFACE(3,3,((#198130,#198131,#198132,#198133,#198134,#198135,
#198136,#198137,#198138,#198139,#198140,#198141,#198142,#198143),(#198144,
#198145,#198146,#198147,#198148,#198149,#198150,#198151,#198152,#198153,
#198154,#198155,#198156,#198157),(#198158,#198159,#198160,#198161,#198162,
#198163,#198164,#198165,#198166,#198167,#198168,#198169,#198170,#198171),
(#198172,#198173,#198174,#198175,#198176,#198177,#198178,#198179,#198180,
#198181,#198182,#198183,#198184,#198185)),.UNSPECIFIED.,.F.,.F.,.F.)
B_SPLINE_SURFACE_WITH_KNOTS((4,4),(4,1,1,1,1,1,1,1,1,1,1,4),(0.,1.),(0.8625124670341,
0.8742534309736,0.8882782115238,0.9013270538859,0.9135962711351,0.9257178418741,
0.9382168861046,0.9508961474712,0.9633058455223,0.9754221227848,0.9879267227093,
0.9971110354035),.UNSPECIFIED.)
GEOMETRIC_REPRESENTATION_ITEM()
RATIONAL_B_SPLINE_SURFACE(((1.437312103277,1.437312103277,1.437312103277,
1.437312103277,1.437312103277,1.437312103277,1.437312103277,1.437312103277,
1.437312103277,1.437312103277,1.437312103277,1.437312103277,1.437312103277,
1.437312103277),(0.8542292989077,0.8542292989077,0.8542292989077,0.8542292989077,
0.8542292989077,0.8542292989077,0.8542292989077,0.8542292989077,0.8542292989077,
0.8542292989077,0.8542292989077,0.8542292989077,0.8542292989077,0.8542292989077),
(0.8542292989077,0.8542292989077,0.8542292989077,0.8542292989077,0.8542292989077,
0.8542292989077,0.8542292989077,0.8542292989077,0.8542292989077,0.8542292989077,
0.8542292989077,0.8542292989077,0.8542292989077,0.8542292989077),(1.437312103277,
1.437312103277,1.437312103277,1.437312103277,1.437312103277,1.437312103277,
1.437312103277,1.437312103277,1.437312103277,1.437312103277,1.437312103277,
1.437312103277,1.437312103277,1.437312103277)))
REPRESENTATION_ITEM('')
SURFACE()
);
#805=(
BOUNDED_SURFACE()
B_SPLINE_SURFACE(3,3,((#198308,#198309,#198310,#198311,#198312,#198313,
#198314,#198315,#198316,#198317,#198318,#198319,#198320,#198321,#198322,
#198323),(#198324,#198325,#198326,#198327,#198328,#198329,#198330,#198331,
#198332,#198333,#198334,#198335,#198336,#198337,#198338,#198339),(#198340,
#198341,#198342,#198343,#198344,#198345,#198346,#198347,#198348,#198349,
#198350,#198351,#198352,#198353,#198354,#198355),(#198356,#198357,#198358,
#198359,#198360,#198361,#198362,#198363,#198364,#198365,#198366,#198367,
#198368,#198369,#198370,#198371)),.UNSPECIFIED.,.F.,.F.,.F.)
B_SPLINE_SURFACE_WITH_KNOTS((4,4),(4,1,1,1,1,1,1,1,1,1,1,1,1,4),(0.,1.),
(0.002889047474318,0.009778964705499,0.01915474895032,0.02851001178773,
0.03775011314493,0.04696778297249,0.05644064057709,0.06655232154324,0.07764828102375,
0.08975754242386,0.1028014607715,0.1169566992239,0.1325160379062,0.1374957904212),
 .UNSPECIFIED.)
GEOMETRIC_REPRESENTATION_ITEM()
RATIONAL_B_SPLINE_SURFACE(((1.437334634725,1.437334634725,1.437334634725,
1.437334634725,1.437334634725,1.437334634725,1.437334634725,1.437334634725,
1.437334634725,1.437334634725,1.437334634725,1.437334634725,1.437334634725,
1.437334634725,1.437334634725,1.437334634725),(0.8542217884251,0.8542217884251,
0.8542217884251,0.8542217884251,0.8542217884251,0.8542217884251,0.8542217884251,
0.8542217884251,0.8542217884251,0.8542217884251,0.8542217884251,0.8542217884251,
0.8542217884251,0.8542217884251,0.8542217884251,0.8542217884251),(0.8542217884251,
0.8542217884251,0.8542217884251,0.8542217884251,0.8542217884251,0.8542217884251,
0.8542217884251,0.8542217884251,0.8542217884251,0.8542217884251,0.8542217884251,
0.8542217884251,0.8542217884251,0.8542217884251,0.8542217884251,0.8542217884251),
(1.437334634725,1.437334634725,1.437334634725,1.437334634725,1.437334634725,
1.437334634725,1.437334634725,1.437334634725,1.437334634725,1.437334634725,
1.437334634725,1.437334634725,1.437334634725,1.437334634725,1.437334634725,
1.437334634725)))
REPRESENTATION_ITEM('')
SURFACE()
);
#806=(
BOUNDED_SURFACE()
B_SPLINE_SURFACE(2,2,((#198528,#198529,#198530,#198531,#198532),(#198533,
#198534,#198535,#198536,#198537),(#198538,#198539,#198540,#198541,#198542)),
 .UNSPECIFIED.,.F.,.F.,.F.)
B_SPLINE_SURFACE_WITH_KNOTS((3,3),(3,2,3),(1.37151481823985,1.55662800731027),
(-2.61843024790003,-1.48393908702969,-0.34944792615935),.UNSPECIFIED.)
GEOMETRIC_REPRESENTATION_ITEM()
RATIONAL_B_SPLINE_SURFACE(((1.,0.843384152679072,1.,0.843384152679072,1.),
(0.9957196953954,0.839774211606913,0.9957196953954,0.839774211606913,0.9957196953954),
(1.,0.843384152679072,1.,0.843384152679072,1.)))
REPRESENTATION_ITEM('')
SURFACE()
);
#807=(
BOUNDED_SURFACE()
B_SPLINE_SURFACE(2,2,((#199171,#199172,#199173),(#199174,#199175,#199176),
(#199177,#199178,#199179)),.UNSPECIFIED.,.F.,.F.,.F.)
B_SPLINE_SURFACE_WITH_KNOTS((3,3),(3,3),(1.32210249912124,1.57079666378404),
(-0.551675531285539,-0.496393583947551),.UNSPECIFIED.)
GEOMETRIC_REPRESENTATION_ITEM()
RATIONAL_B_SPLINE_SURFACE(((1.,0.999618012608854,1.),(0.992278858072115,
0.99189982005983,0.992278858072115),(1.,0.999618012608854,1.)))
REPRESENTATION_ITEM('')
SURFACE()
);
#808=(
BOUNDED_SURFACE()
B_SPLINE_SURFACE(2,2,((#199200,#199201,#199202),(#199203,#199204,#199205),
(#199206,#199207,#199208)),.UNSPECIFIED.,.F.,.F.,.F.)
B_SPLINE_SURFACE_WITH_KNOTS((3,3),(3,3),(1.28883430539243,1.32210526232619),
(-0.543662544390871,-0.504406716633336),.UNSPECIFIED.)
GEOMETRIC_REPRESENTATION_ITEM()
RATIONAL_B_SPLINE_SURFACE(((1.,0.99980737868253,1.),(0.999861633619083,
0.999669038953927,0.999861633619083),(1.,0.99980737868253,1.)))
REPRESENTATION_ITEM('')
SURFACE()
);
#809=(
BOUNDED_SURFACE()
B_SPLINE_SURFACE(2,2,((#199439,#199440,#199441),(#199442,#199443,#199444),
(#199445,#199446,#199447)),.UNSPECIFIED.,.F.,.F.,.F.)
B_SPLINE_SURFACE_WITH_KNOTS((3,3),(3,3),(1.22724186805006,1.40086590682974),
(-1.55566760015148,-0.548811546004153),.UNSPECIFIED.)
GEOMETRIC_REPRESENTATION_ITEM()
RATIONAL_B_SPLINE_SURFACE(((1.,0.875933924989617,1.),(0.996234202559526,
0.872635335256866,0.996234202559526),(1.,0.875933924989617,1.)))
REPRESENTATION_ITEM('')
SURFACE()
);
#810=(
BOUNDED_SURFACE()
B_SPLINE_SURFACE(2,2,((#199541,#199542,#199543),(#199544,#199545,#199546),
(#199547,#199548,#199549)),.UNSPECIFIED.,.F.,.F.,.F.)
B_SPLINE_SURFACE_WITH_KNOTS((3,3),(3,3),(1.32210266558897,1.57079692499509),
(-1.59887309861745,-1.54359111912285),.UNSPECIFIED.)
GEOMETRIC_REPRESENTATION_ITEM()
RATIONAL_B_SPLINE_SURFACE(((1.,0.99961801216449,1.),(0.992278852196831,
0.991899813745858,0.992278852196831),(1.,0.99961801216449,1.)))
REPRESENTATION_ITEM('')
SURFACE()
);
#811=(
BOUNDED_SURFACE()
B_SPLINE_SURFACE(2,2,((#199572,#199573,#199574),(#199575,#199576,#199577),
(#199578,#199579,#199580)),.UNSPECIFIED.,.F.,.F.,.F.)
B_SPLINE_SURFACE_WITH_KNOTS((3,3),(3,3),(1.28883187075085,1.32210292314758),
(-1.5908600311912,-1.5516041011223),.UNSPECIFIED.)
GEOMETRIC_REPRESENTATION_ITEM()
RATIONAL_B_SPLINE_SURFACE(((1.,0.999807377678514,1.),(0.999861632825082,
0.999669037156202,0.999861632825082),(1.,0.999807377678514,1.)))
REPRESENTATION_ITEM('')
SURFACE()
);
#812=(
BOUNDED_SURFACE()
B_SPLINE_SURFACE(2,2,((#199598,#199599,#199600),(#199601,#199602,#199603),
(#199604,#199605,#199606)),.UNSPECIFIED.,.F.,.F.,.F.)
B_SPLINE_SURFACE_WITH_KNOTS((3,3),(3,3),(1.22461426580583,1.23386366776764),
(-1.58679474473009,-1.55566946997319),.UNSPECIFIED.)
GEOMETRIC_REPRESENTATION_ITEM()
RATIONAL_B_SPLINE_SURFACE(((1.,0.999878904603008,1.),(0.999989306089479,
0.99986821198747,0.999989306089479),(1.,0.999878904603008,1.)))
REPRESENTATION_ITEM('')
SURFACE()
);
#813=(
BOUNDED_SURFACE()
B_SPLINE_SURFACE(2,2,((#199609,#199610,#199611),(#199612,#199613,#199614),
(#199615,#199616,#199617)),.UNSPECIFIED.,.F.,.F.,.F.)
B_SPLINE_SURFACE_WITH_KNOTS((3,3),(3,3),(1.22723901134046,1.40086590565547),
(-2.59365274181218,-1.58679651764459),.UNSPECIFIED.)
GEOMETRIC_REPRESENTATION_ITEM()
RATIONAL_B_SPLINE_SURFACE(((1.,0.875933883978082,1.),(0.996234078766759,
0.872635185965494,0.996234078766759),(1.,0.875933883978082,1.)))
REPRESENTATION_ITEM('')
SURFACE()
);
#814=(
BOUNDED_SURFACE()
B_SPLINE_SURFACE(3,3,((#200207,#200208,#200209,#200210,#200211,#200212,
#200213,#200214,#200215,#200216,#200217,#200218,#200219,#200220,#200221,
#200222),(#200223,#200224,#200225,#200226,#200227,#200228,#200229,#200230,
#200231,#200232,#200233,#200234,#200235,#200236,#200237,#200238),(#200239,
#200240,#200241,#200242,#200243,#200244,#200245,#200246,#200247,#200248,
#200249,#200250,#200251,#200252,#200253,#200254),(#200255,#200256,#200257,
#200258,#200259,#200260,#200261,#200262,#200263,#200264,#200265,#200266,
#200267,#200268,#200269,#200270)),.UNSPECIFIED.,.F.,.F.,.F.)
B_SPLINE_SURFACE_WITH_KNOTS((4,4),(4,1,1,1,1,1,1,1,1,1,1,1,1,4),(0.,1.),
(0.8625134299921,0.8729976881986,0.8868410336335,0.8997107045256,0.9117130412751,
0.9227723522341,0.9329274827307,0.9424616388949,0.9517139229568,0.9609639025789,
0.9703338830062,0.979725556503,0.9894151939639,0.9971102874947),
 .UNSPECIFIED.)
GEOMETRIC_REPRESENTATION_ITEM()
RATIONAL_B_SPLINE_SURFACE(((1.437312093732,1.437312093732,1.437312093732,
1.437312093732,1.437312093732,1.437312093732,1.437312093732,1.437312093732,
1.437312093732,1.437312093732,1.437312093732,1.437312093732,1.437312093732,
1.437312093732,1.437312093732,1.437312093732),(0.8542293020893,0.8542293020893,
0.8542293020893,0.8542293020893,0.8542293020893,0.8542293020893,0.8542293020893,
0.8542293020893,0.8542293020893,0.8542293020893,0.8542293020893,0.8542293020893,
0.8542293020893,0.8542293020893,0.8542293020893,0.8542293020893),(0.8542293020893,
0.8542293020893,0.8542293020893,0.8542293020893,0.8542293020893,0.8542293020893,
0.8542293020893,0.8542293020893,0.8542293020893,0.8542293020893,0.8542293020893,
0.8542293020893,0.8542293020893,0.8542293020893,0.8542293020893,0.8542293020893),
(1.437312093732,1.437312093732,1.437312093732,1.437312093732,1.437312093732,
1.437312093732,1.437312093732,1.437312093732,1.437312093732,1.437312093732,
1.437312093732,1.437312093732,1.437312093732,1.437312093732,1.437312093732,
1.437312093732)))
REPRESENTATION_ITEM('')
SURFACE()
);
#815=(
BOUNDED_SURFACE()
B_SPLINE_SURFACE(2,2,((#200505,#200506,#200507),(#200508,#200509,#200510),
(#200511,#200512,#200513)),.UNSPECIFIED.,.F.,.F.,.F.)
B_SPLINE_SURFACE_WITH_KNOTS((3,3),(3,3),(1.32205316907879,1.57076228079316),
(-2.64606902709726,-2.5907903042613),.UNSPECIFIED.)
GEOMETRIC_REPRESENTATION_ITEM()
RATIONAL_B_SPLINE_SURFACE(((1.,0.999618057166068,1.),(0.992277931126325,
0.991898937681263,0.992277931126325),(1.,0.999618057166068,1.)))
REPRESENTATION_ITEM('')
SURFACE()
);
#816=(
BOUNDED_SURFACE()
B_SPLINE_SURFACE(2,2,((#200534,#200535,#200536),(#200537,#200538,#200539),
(#200540,#200541,#200542)),.UNSPECIFIED.,.F.,.F.,.F.)
B_SPLINE_SURFACE_WITH_KNOTS((3,3),(3,3),(1.28883429593465,1.32209554912717),
(-2.63805692169958,-2.59880285083166),.UNSPECIFIED.)
GEOMETRIC_REPRESENTATION_ITEM()
RATIONAL_B_SPLINE_SURFACE(((1.,0.999807395923076,1.),(0.999861714316781,
0.999669136874243,0.999861714316781),(1.,0.999807395923076,1.)))
REPRESENTATION_ITEM('')
SURFACE()
);
#817=(
BOUNDED_SURFACE()
B_SPLINE_SURFACE(3,3,((#200560,#200561,#200562,#200563,#200564,#200565,
#200566),(#200567,#200568,#200569,#200570,#200571,#200572,#200573),(#200574,
#200575,#200576,#200577,#200578,#200579,#200580),(#200581,#200582,#200583,
#200584,#200585,#200586,#200587)),.UNSPECIFIED.,.F.,.F.,.F.)
B_SPLINE_SURFACE_WITH_KNOTS((4,4),(4,1,1,1,4),(0.,1.),(0.002767561075853,
0.01359767655352,0.02669667384166,0.04037402819852,0.04750137517075),
 .UNSPECIFIED.)
GEOMETRIC_REPRESENTATION_ITEM()
RATIONAL_B_SPLINE_SURFACE(((1.438240447622,1.438240447622,1.438240447622,
1.438240447622,1.438240447622,1.438240447622,1.438240447622),(0.8539198507928,
0.8539198507928,0.8539198507928,0.8539198507928,0.8539198507928,0.8539198507928,
0.8539198507928),(0.8539198507928,0.8539198507928,0.8539198507928,0.8539198507928,
0.8539198507928,0.8539198507928,0.8539198507928),(1.438240447622,1.438240447622,
1.438240447622,1.438240447622,1.438240447622,1.438240447622,1.438240447622)))
REPRESENTATION_ITEM('')
SURFACE()
);
#818=(
BOUNDED_SURFACE()
B_SPLINE_SURFACE(3,3,((#200728,#200729,#200730,#200731,#200732),(#200733,
#200734,#200735,#200736,#200737),(#200738,#200739,#200740,#200741,#200742),
(#200743,#200744,#200745,#200746,#200747)),.UNSPECIFIED.,.F.,.F.,.F.)
B_SPLINE_SURFACE_WITH_KNOTS((4,4),(4,1,4),(0.,1.),(0.3718489682096,0.3744037574602,
0.3771649265274),.UNSPECIFIED.)
GEOMETRIC_REPRESENTATION_ITEM()
RATIONAL_B_SPLINE_SURFACE(((1.437632080952,1.437632080952,1.437632080952,
1.437632080952,1.437632080952),(0.8541226396828,0.8541226396828,0.8541226396828,
0.8541226396828,0.8541226396828),(0.8541226396828,0.8541226396828,0.8541226396828,
0.8541226396828,0.8541226396828),(1.437632080952,1.437632080952,1.437632080952,
1.437632080952,1.437632080952)))
REPRESENTATION_ITEM('')
SURFACE()
);
#819=(
BOUNDED_SURFACE()
B_SPLINE_SURFACE(2,2,((#200772,#200773,#200774),(#200775,#200776,#200777),
(#200778,#200779,#200780)),.UNSPECIFIED.,.F.,.F.,.F.)
B_SPLINE_SURFACE_WITH_KNOTS((3,3),(3,3),(1.37151605838196,1.55661097736782),
(-2.96754750341373,-2.61842989393398),.UNSPECIFIED.)
GEOMETRIC_REPRESENTATION_ITEM()
RATIONAL_B_SPLINE_SURFACE(((1.,0.984803258747384,1.),(0.995720539655612,
0.980588832254551,0.995720539655612),(1.,0.984803258747384,1.)))
REPRESENTATION_ITEM('')
SURFACE()
);
#820=(
BOUNDED_SURFACE()
B_SPLINE_SURFACE(3,3,((#200786,#200787,#200788,#200789,#200790,#200791,
#200792),(#200793,#200794,#200795,#200796,#200797,#200798,#200799),(#200800,
#200801,#200802,#200803,#200804,#200805,#200806),(#200807,#200808,#200809,
#200810,#200811,#200812,#200813)),.UNSPECIFIED.,.F.,.F.,.F.)
B_SPLINE_SURFACE_WITH_KNOTS((4,4),(4,1,1,1,4),(0.,1.),(0.9524987505633,
0.9586012383004,0.9717601559426,0.9853245333516,0.9972304065692),
 .UNSPECIFIED.)
GEOMETRIC_REPRESENTATION_ITEM()
RATIONAL_B_SPLINE_SURFACE(((1.438240558488,1.438240558488,1.438240558488,
1.438240558488,1.438240558488,1.438240558488,1.438240558488),(0.8539198138373,
0.8539198138373,0.8539198138374,0.8539198138373,0.8539198138374,0.8539198138373,
0.8539198138373),(0.8539198138373,0.8539198138373,0.8539198138374,0.8539198138373,
0.8539198138374,0.8539198138373,0.8539198138373),(1.438240558488,1.438240558488,
1.438240558488,1.438240558488,1.438240558488,1.438240558488,1.438240558488)))
REPRESENTATION_ITEM('')
SURFACE()
);
#821=(
BOUNDED_SURFACE()
B_SPLINE_SURFACE(3,3,((#200943,#200944,#200945,#200946),(#200947,#200948,
#200949,#200950),(#200951,#200952,#200953,#200954),(#200955,#200956,#200957,
#200958)),.UNSPECIFIED.,.F.,.F.,.F.)
B_SPLINE_SURFACE_WITH_KNOTS((4,4),(4,4),(0.12174480374599,0.873769242152395),
(0.,1.),.UNSPECIFIED.)
GEOMETRIC_REPRESENTATION_ITEM()
RATIONAL_B_SPLINE_SURFACE(((0.999474188695525,0.999057291172098,0.999057291172098,
0.999474188695525),(0.998541612437751,0.998125103907594,0.998125103907594,
0.998541612437751),(0.998536082448566,0.998119576225061,0.998119576225061,
0.998536082448566),(0.999457598727971,0.999040708124499,0.999040708124499,
0.999457598727971)))
REPRESENTATION_ITEM('')
SURFACE()
);
#822=(
BOUNDED_SURFACE()
B_SPLINE_SURFACE(3,3,((#200962,#200963,#200964,#200965,#200966,#200967,
#200968),(#200969,#200970,#200971,#200972,#200973,#200974,#200975),(#200976,
#200977,#200978,#200979,#200980,#200981,#200982),(#200983,#200984,#200985,
#200986,#200987,#200988,#200989)),.UNSPECIFIED.,.F.,.F.,.F.)
B_SPLINE_SURFACE_WITH_KNOTS((4,4),(4,1,1,1,4),(0.,1.),(0.002769669965431,
0.01340114896814,0.02630014282223,0.03982205573943,0.05214871556483),
 .UNSPECIFIED.)
GEOMETRIC_REPRESENTATION_ITEM()
RATIONAL_B_SPLINE_SURFACE(((1.43825086401,1.43825086401,1.43825086401,1.43825086401,
1.43825086401,1.43825086401,1.43825086401),(0.8539163786632,0.8539163786632,
0.8539163786632,0.8539163786632,0.8539163786632,0.8539163786632,0.8539163786632),
(0.8539163786632,0.8539163786632,0.8539163786632,0.8539163786632,0.8539163786632,
0.8539163786632,0.8539163786632),(1.43825086401,1.43825086401,1.43825086401,
1.43825086401,1.43825086401,1.43825086401,1.43825086401)))
REPRESENTATION_ITEM('')
SURFACE()
);
#823=(
BOUNDED_SURFACE()
B_SPLINE_SURFACE(3,3,((#201140,#201141,#201142,#201143,#201144),(#201145,
#201146,#201147,#201148,#201149),(#201150,#201151,#201152,#201153,#201154),
(#201155,#201156,#201157,#201158,#201159)),.UNSPECIFIED.,.F.,.F.,.F.)
B_SPLINE_SURFACE_WITH_KNOTS((4,4),(4,1,4),(0.,1.),(0.371847902639,0.374351367249,
0.3771635305041),.UNSPECIFIED.)
GEOMETRIC_REPRESENTATION_ITEM()
RATIONAL_B_SPLINE_SURFACE(((1.437632101397,1.437632101397,1.437632101397,
1.437632101397,1.437632101397),(0.8541226328677,0.8541226328677,0.8541226328677,
0.8541226328677,0.8541226328677),(0.8541226328677,0.8541226328677,0.8541226328677,
0.8541226328677,0.8541226328677),(1.437632101397,1.437632101397,1.437632101397,
1.437632101397,1.437632101397)))
REPRESENTATION_ITEM('')
SURFACE()
);
#824=(
BOUNDED_SURFACE()
B_SPLINE_SURFACE(3,3,((#201236,#201237,#201238,#201239,#201240,#201241,
#201242),(#201243,#201244,#201245,#201246,#201247,#201248,#201249),(#201250,
#201251,#201252,#201253,#201254,#201255,#201256),(#201257,#201258,#201259,
#201260,#201261,#201262,#201263)),.UNSPECIFIED.,.F.,.F.,.F.)
B_SPLINE_SURFACE_WITH_KNOTS((4,4),(4,1,1,1,4),(0.,1.),(0.0008967460756503,
0.01283560551348,0.02518623853539,0.03803986867998,0.0503675797993),
 .UNSPECIFIED.)
GEOMETRIC_REPRESENTATION_ITEM()
RATIONAL_B_SPLINE_SURFACE(((1.438250863966,1.438250863966,1.438250863966,
1.438250863966,1.438250863966,1.438250863966,1.438250863966),(0.853916378678,
0.853916378678,0.853916378678,0.853916378678,0.853916378678,0.853916378678,
0.853916378678),(0.853916378678,0.853916378678,0.853916378678,0.853916378678,
0.853916378678,0.853916378678,0.853916378678),(1.438250863966,1.438250863966,
1.438250863966,1.438250863966,1.438250863966,1.438250863966,1.438250863966)))
REPRESENTATION_ITEM('')
SURFACE()
);
#825=(
BOUNDED_SURFACE()
B_SPLINE_SURFACE(3,3,((#201404,#201405,#201406,#201407),(#201408,#201409,
#201410,#201411),(#201412,#201413,#201414,#201415),(#201416,#201417,#201418,
#201419)),.UNSPECIFIED.,.F.,.F.,.F.)
B_SPLINE_SURFACE_WITH_KNOTS((4,4),(4,4),(0.121744826740819,0.873769242601368),
(0.,1.),.UNSPECIFIED.)
GEOMETRIC_REPRESENTATION_ITEM()
RATIONAL_B_SPLINE_SURFACE(((0.999474188609405,0.999057291051193,0.999057291051193,
0.999474188609405),(0.998541612435266,0.998125103870321,0.998125103870321,
0.998541612435266),(0.998536082475141,0.998119576216836,0.998119576216836,
0.998536082475141),(0.99945759872903,0.999040708090738,0.999040708090738,
0.99945759872903)))
REPRESENTATION_ITEM('')
SURFACE()
);
#826=(
BOUNDED_SURFACE()
B_SPLINE_SURFACE(3,3,((#201421,#201422,#201423,#201424,#201425,#201426,
#201427),(#201428,#201429,#201430,#201431,#201432,#201433,#201434),(#201435,
#201436,#201437,#201438,#201439,#201440,#201441),(#201442,#201443,#201444,
#201445,#201446,#201447,#201448)),.UNSPECIFIED.,.F.,.F.,.F.)
B_SPLINE_SURFACE_WITH_KNOTS((4,4),(4,1,1,1,4),(0.,1.),(0.002769669974198,
0.01340114896878,0.02630014282345,0.03982205574121,0.04941293748421),
 .UNSPECIFIED.)
GEOMETRIC_REPRESENTATION_ITEM()
RATIONAL_B_SPLINE_SURFACE(((1.438244755326,1.438244755326,1.438244755326,
1.438244755326,1.438244755326,1.438244755326,1.438244755326),(0.8539184148912,
0.8539184148912,0.8539184148912,0.8539184148912,0.8539184148912,0.8539184148912,
0.8539184148912),(0.8539184148912,0.8539184148912,0.8539184148912,0.8539184148912,
0.8539184148912,0.8539184148912,0.8539184148912),(1.438244755326,1.438244755326,
1.438244755326,1.438244755326,1.438244755326,1.438244755326,1.438244755326)))
REPRESENTATION_ITEM('')
SURFACE()
);
#827=(
BOUNDED_SURFACE()
B_SPLINE_SURFACE(2,2,((#202650,#202651,#202652,#202653,#202654,#202655,
#202656),(#202657,#202658,#202659,#202660,#202661,#202662,#202663),(#202664,
#202665,#202666,#202667,#202668,#202669,#202670)),.UNSPECIFIED.,.F.,.F.,
 .F.)
B_SPLINE_SURFACE_WITH_KNOTS((3,3),(3,2,2,3),(1.37152024982293,1.55662474404363),
(-1.832544400615,-0.610848133538334,0.610848133538335,1.832544400615),
 .UNSPECIFIED.)
GEOMETRIC_REPRESENTATION_ITEM()
RATIONAL_B_SPLINE_SURFACE(((1.,0.819161854998907,1.,0.819161854998907,1.,
0.819161854998907,1.),(0.995720097194546,0.815655921877576,0.995720097194546,
0.815655921877576,0.995720097194546,0.815655921877576,0.995720097194546),
(1.,0.819161854998907,1.,0.819161854998907,1.,0.819161854998907,1.)))
REPRESENTATION_ITEM('')
SURFACE()
);
#828=(
BOUNDED_SURFACE()
B_SPLINE_SURFACE(3,3,((#203276,#203277,#203278,#203279),(#203280,#203281,
#203282,#203283),(#203284,#203285,#203286,#203287),(#203288,#203289,#203290,
#203291)),.UNSPECIFIED.,.F.,.F.,.F.)
B_SPLINE_SURFACE_WITH_KNOTS((4,4),(4,4),(0.,1.),(0.7623615017437,0.8110016525778),
 .UNSPECIFIED.)
GEOMETRIC_REPRESENTATION_ITEM()
RATIONAL_B_SPLINE_SURFACE(((1.733921633435,1.733921633435,1.733921633435,
1.733921633435),(0.7553594555218,0.7553594555218,0.7553594555218,0.7553594555218),
(0.7553594555218,0.7553594555218,0.7553594555218,0.7553594555218),(1.733921633435,
1.733921633435,1.733921633435,1.733921633435)))
REPRESENTATION_ITEM('')
SURFACE()
);
#829=(
BOUNDED_SURFACE()
B_SPLINE_SURFACE(2,2,((#203318,#203319,#203320),(#203321,#203322,#203323),
(#203324,#203325,#203326)),.UNSPECIFIED.,.F.,.F.,.F.)
B_SPLINE_SURFACE_WITH_KNOTS((3,3),(3,3),(1.23199532819896,1.25625321935347),
(-0.557891740425561,-0.490177396544871),.UNSPECIFIED.)
GEOMETRIC_REPRESENTATION_ITEM()
RATIONAL_B_SPLINE_SURFACE(((1.,0.999426900702936,1.),(0.999926445241327,
0.999353388098443,0.999926445241327),(1.,0.999426900702936,1.)))
REPRESENTATION_ITEM('')
SURFACE()
);
#830=(
BOUNDED_SURFACE()
B_SPLINE_SURFACE(3,3,((#203328,#203329,#203330,#203331,#203332),(#203333,
#203334,#203335,#203336,#203337),(#203338,#203339,#203340,#203341,#203342),
(#203343,#203344,#203345,#203346,#203347)),.UNSPECIFIED.,.F.,.F.,.F.)
B_SPLINE_SURFACE_WITH_KNOTS((4,4),(4,1,4),(0.,1.),(0.506168602729,1.,1.162945395088),
 .UNSPECIFIED.)
GEOMETRIC_REPRESENTATION_ITEM()
RATIONAL_B_SPLINE_SURFACE(((1.014938283183,1.014938283183,1.014938283183,
1.014938283183,1.014938283183),(0.9950205722725,0.9950205722725,0.9950205722725,
0.9950205722725,0.9950205722725),(0.9950205722725,0.9950205722725,0.9950205722725,
0.9950205722725,0.9950205722725),(1.014938283183,1.014938283183,1.014938283183,
1.014938283183,1.014938283183)))
REPRESENTATION_ITEM('')
SURFACE()
);
#831=(
BOUNDED_SURFACE()
B_SPLINE_SURFACE(3,3,((#203364,#203365,#203366,#203367,#203368,#203369),
(#203370,#203371,#203372,#203373,#203374,#203375),(#203376,#203377,#203378,
#203379,#203380,#203381),(#203382,#203383,#203384,#203385,#203386,#203387)),
 .UNSPECIFIED.,.F.,.F.,.F.)
B_SPLINE_SURFACE_WITH_KNOTS((4,4),(4,1,1,4),(0.,1.00305104906),(-0.1595483490678,
0.,0.3649138674416,0.4965314815688),.UNSPECIFIED.)
GEOMETRIC_REPRESENTATION_ITEM()
RATIONAL_B_SPLINE_SURFACE(((1.01495965753,1.01495965753,1.01495965753,1.01495965753,
1.01495965753,1.01495965753),(0.9949525906245,0.9949525906245,0.9949525906245,
0.9949525906245,0.9949525906245,0.9949525906245),(0.995013633167,0.995013633167,
0.995013633167,0.995013633167,0.995013633167,0.995013633167),(1.015142785159,
1.015142785159,1.015142785159,1.015142785159,1.015142785159,1.015142785159)))
REPRESENTATION_ITEM('')
SURFACE()
);
#832=(
BOUNDED_SURFACE()
B_SPLINE_SURFACE(3,3,((#203426,#203427,#203428,#203429,#203430,#203431),
(#203432,#203433,#203434,#203435,#203436,#203437),(#203438,#203439,#203440,
#203441,#203442,#203443),(#203444,#203445,#203446,#203447,#203448,#203449)),
 .UNSPECIFIED.,.F.,.F.,.F.)
B_SPLINE_SURFACE_WITH_KNOTS((4,4),(4,1,1,4),(0.,1.),(-0.2036128394824,0.,
0.3644566030286,0.6251109741581),.UNSPECIFIED.)
GEOMETRIC_REPRESENTATION_ITEM()
RATIONAL_B_SPLINE_SURFACE(((1.014958975001,1.014958975001,1.014958975001,
1.014958975001,1.014958975001,1.014958975001),(0.9950136749998,0.9950136749998,
0.9950136749998,0.9950136749998,0.9950136749998,0.9950136749998),(0.9950136749998,
0.9950136749998,0.9950136749998,0.9950136749998,0.9950136749998,0.9950136749998),
(1.014958975001,1.014958975001,1.014958975001,1.014958975001,1.014958975001,
1.014958975001)))
REPRESENTATION_ITEM('')
SURFACE()
);
#833=(
BOUNDED_SURFACE()
B_SPLINE_SURFACE(2,2,((#203459,#203460,#203461),(#203462,#203463,#203464),
(#203465,#203466,#203467)),.UNSPECIFIED.,.F.,.F.,.F.)
B_SPLINE_SURFACE_WITH_KNOTS((3,3),(3,3),(1.2319951552621,1.25625304905818),
(-1.60508928686045,-1.53737493161188),.UNSPECIFIED.)
GEOMETRIC_REPRESENTATION_ITEM()
RATIONAL_B_SPLINE_SURFACE(((1.,0.99942690051053,1.),(0.999926445225307,
0.999353387890042,0.999926445225307),(1.,0.99942690051053,1.)))
REPRESENTATION_ITEM('')
SURFACE()
);
#834=(
BOUNDED_SURFACE()
B_SPLINE_SURFACE(3,3,((#203469,#203470,#203471,#203472,#203473,#203474,
#203475),(#203476,#203477,#203478,#203479,#203480,#203481,#203482),(#203483,
#203484,#203485,#203486,#203487,#203488,#203489),(#203490,#203491,#203492,
#203493,#203494,#203495,#203496)),.UNSPECIFIED.,.F.,.F.,.F.)
B_SPLINE_SURFACE_WITH_KNOTS((4,4),(4,1,1,1,4),(0.,1.),(0.3926680257861,
0.604957932947,0.7903652478544,1.,1.201808444367),.UNSPECIFIED.)
GEOMETRIC_REPRESENTATION_ITEM()
RATIONAL_B_SPLINE_SURFACE(((1.014938796119,1.014938796119,1.014938796119,
1.014938796119,1.014938796119,1.014938796119,1.014938796119),(0.9950204012935,
0.9950204012935,0.9950204012935,0.9950204012935,0.9950204012935,0.9950204012935,
0.9950204012935),(0.9950204012935,0.9950204012935,0.9950204012935,0.9950204012935,
0.9950204012935,0.9950204012935,0.9950204012935),(1.014938796119,1.014938796119,
1.014938796119,1.014938796119,1.014938796119,1.014938796119,1.014938796119)))
REPRESENTATION_ITEM('')
SURFACE()
);
#835=(
BOUNDED_SURFACE()
B_SPLINE_SURFACE(2,2,((#203864,#203865,#203866),(#203867,#203868,#203869),
(#203870,#203871,#203872)),.UNSPECIFIED.,.F.,.F.,.F.)
B_SPLINE_SURFACE_WITH_KNOTS((3,3),(3,3),(1.38754392014849,1.40086594311372),
(-0.499257596558071,0.49838604131648),.UNSPECIFIED.)
GEOMETRIC_REPRESENTATION_ITEM()
RATIONAL_B_SPLINE_SURFACE(((1.,0.878146802759498,1.),(0.99997781554504,
0.878127321551304,0.99997781554504),(1.,0.878146802759498,1.)))
REPRESENTATION_ITEM('')
SURFACE()
);
#836=(
BOUNDED_SURFACE()
B_SPLINE_SURFACE(2,2,((#203998,#203999,#204000),(#204001,#204002,#204003),
(#204004,#204005,#204006)),.UNSPECIFIED.,.F.,.F.,.F.)
B_SPLINE_SURFACE_WITH_KNOTS((3,3),(3,3),(1.28883244860408,1.32210349986909),
(0.503535062260732,0.542790912637116),.UNSPECIFIED.)
GEOMETRIC_REPRESENTATION_ITEM()
RATIONAL_B_SPLINE_SURFACE(((1.,0.999807378460564,1.),(0.999861632834495,
0.999669037947555,0.999861632834495),(1.,0.999807378460564,1.)))
REPRESENTATION_ITEM('')
SURFACE()
);
#837=(
BOUNDED_SURFACE()
B_SPLINE_SURFACE(2,2,((#204020,#204021,#204022),(#204023,#204024,#204025),
(#204026,#204027,#204028)),.UNSPECIFIED.,.F.,.F.,.F.)
B_SPLINE_SURFACE_WITH_KNOTS((3,3),(3,3),(1.3221028025056,1.57079729622219),
(0.495522012365992,0.55080396817197),.UNSPECIFIED.)
GEOMETRIC_REPRESENTATION_ITEM()
RATIONAL_B_SPLINE_SURFACE(((1.,0.999618012491837,1.),(0.992278837666376,
0.991899799545773,0.992278837666376),(1.,0.999618012491837,1.)))
REPRESENTATION_ITEM('')
SURFACE()
);
#838=(
BOUNDED_SURFACE()
B_SPLINE_SURFACE(2,2,((#204055,#204056,#204057),(#204058,#204059,#204060),
(#204061,#204062,#204063)),.UNSPECIFIED.,.F.,.F.,.F.)
B_SPLINE_SURFACE_WITH_KNOTS((3,3),(3,3),(1.38754388389223,1.40086590700301),
(0.547939880665762,1.54558356866717),.UNSPECIFIED.)
GEOMETRIC_REPRESENTATION_ITEM()
RATIONAL_B_SPLINE_SURFACE(((1.,0.878146790769374,1.),(0.999977815544555,
0.87812730956102,0.999977815544555),(1.,0.878146790769374,1.)))
REPRESENTATION_ITEM('')
SURFACE()
);
#839=(
BOUNDED_SURFACE()
B_SPLINE_SURFACE(3,3,((#204156,#204157,#204158,#204159),(#204160,#204161,
#204162,#204163),(#204164,#204165,#204166,#204167),(#204168,#204169,#204170,
#204171)),.UNSPECIFIED.,.F.,.F.,.F.)
B_SPLINE_SURFACE_WITH_KNOTS((4,4),(4,4),(0.204805038080865,0.795191287161797),
(0.,1.),.UNSPECIFIED.)
GEOMETRIC_REPRESENTATION_ITEM()
RATIONAL_B_SPLINE_SURFACE(((0.869097962648722,0.868741769470761,0.868741769470761,
0.869097962648722),(0.775711039682227,0.775393120423088,0.775393120423088,
0.775711039682227),(0.775710458415056,0.775392539394146,0.775392539394146,
0.775710458415056),(0.86909621884721,0.868740026383933,0.868740026383933,
0.86909621884721)))
REPRESENTATION_ITEM('')
SURFACE()
);
#840=(
BOUNDED_SURFACE()
B_SPLINE_SURFACE(2,2,((#204249,#204250,#204251),(#204252,#204253,#204254),
(#204255,#204256,#204257)),.UNSPECIFIED.,.F.,.F.,.F.)
B_SPLINE_SURFACE_WITH_KNOTS((3,3),(3,3),(1.28883209111092,1.32210289682292),
(1.55073262750847,1.5899885358605),.UNSPECIFIED.)
GEOMETRIC_REPRESENTATION_ITEM()
RATIONAL_B_SPLINE_SURFACE(((1.,0.999807377891629,1.),(0.999861634876845,
0.999669039420656,0.999861634876845),(1.,0.999807377891629,1.)))
REPRESENTATION_ITEM('')
SURFACE()
);
#841=(
BOUNDED_SURFACE()
B_SPLINE_SURFACE(2,2,((#204263,#204264,#204265),(#204266,#204267,#204268),
(#204269,#204270,#204271)),.UNSPECIFIED.,.F.,.F.,.F.)
B_SPLINE_SURFACE_WITH_KNOTS((3,3),(3,3),(1.32210194730713,1.57079687482136),
(1.54271955462942,1.59800153408013),.UNSPECIFIED.)
GEOMETRIC_REPRESENTATION_ITEM()
RATIONAL_B_SPLINE_SURFACE(((1.,0.999618012165096,1.),(0.992278810765051,
0.991899772330506,0.992278810765051),(1.,0.999618012165096,1.)))
REPRESENTATION_ITEM('')
SURFACE()
);
#842=(
BOUNDED_SURFACE()
B_SPLINE_SURFACE(2,2,((#204349,#204350,#204351),(#204352,#204353,#204354),
(#204355,#204356,#204357)),.UNSPECIFIED.,.F.,.F.,.F.)
B_SPLINE_SURFACE_WITH_KNOTS((3,3),(3,3),(1.38754388403565,1.40086590676485),
(1.5951374714204,2.59278110493852),.UNSPECIFIED.)
GEOMETRIC_REPRESENTATION_ITEM()
RATIONAL_B_SPLINE_SURFACE(((1.,0.878146803801537,1.),(0.999977815545826,
0.87812732259401,0.999977815545826),(1.,0.878146803801537,1.)))
REPRESENTATION_ITEM('')
SURFACE()
);
#843=(
BOUNDED_SURFACE()
B_SPLINE_SURFACE(2,2,((#204414,#204415,#204416),(#204417,#204418,#204419),
(#204420,#204421,#204422)),.UNSPECIFIED.,.F.,.F.,.F.)
B_SPLINE_SURFACE_WITH_KNOTS((3,3),(3,3),(1.2888334380885,1.32210245415038),
(2.59793021770875,2.63718591065047),.UNSPECIFIED.)
GEOMETRIC_REPRESENTATION_ITEM()
RATIONAL_B_SPLINE_SURFACE(((1.,0.99980738000552,1.),(0.999861649761534,
0.999669056416075,0.999861649761534),(1.,0.99980738000552,1.)))
REPRESENTATION_ITEM('')
SURFACE()
);
#844=(
BOUNDED_SURFACE()
B_SPLINE_SURFACE(2,2,((#204431,#204432,#204433),(#204434,#204435,#204436),
(#204437,#204438,#204439)),.UNSPECIFIED.,.F.,.F.,.F.)
B_SPLINE_SURFACE_WITH_KNOTS((3,3),(3,3),(1.32209641890734,1.57076035853143),
(2.58991874544826,2.64519744809047),.UNSPECIFIED.)
GEOMETRIC_REPRESENTATION_ITEM()
RATIONAL_B_SPLINE_SURFACE(((1.,0.999618057445103,1.),(0.99228073231752,
0.991901738079444,0.99228073231752),(1.,0.999618057445103,1.)))
REPRESENTATION_ITEM('')
SURFACE()
);
#845=(
BOUNDED_SURFACE()
B_SPLINE_SURFACE(2,2,((#204475,#204476,#204477),(#204478,#204479,#204480),
(#204481,#204482,#204483)),.UNSPECIFIED.,.F.,.F.,.F.)
B_SPLINE_SURFACE_WITH_KNOTS((3,3),(3,3),(1.38754389720877,1.40086591989032),
(-0.498821881136741,0.498821881136741),.UNSPECIFIED.)
GEOMETRIC_REPRESENTATION_ITEM()
RATIONAL_B_SPLINE_SURFACE(((1.,0.878146773003817,1.),(0.999977815545985,
0.878127291797112,0.999977815545985),(1.,0.878146773003817,1.)))
REPRESENTATION_ITEM('')
SURFACE()
);
#846=(
BOUNDED_SURFACE()
B_SPLINE_SURFACE(3,3,((#204523,#204524,#204525,#204526,#204527,#204528,
#204529,#204530,#204531,#204532,#204533,#204534,#204535,#204536),(#204537,
#204538,#204539,#204540,#204541,#204542,#204543,#204544,#204545,#204546,
#204547,#204548,#204549,#204550),(#204551,#204552,#204553,#204554,#204555,
#204556,#204557,#204558,#204559,#204560,#204561,#204562,#204563,#204564),
(#204565,#204566,#204567,#204568,#204569,#204570,#204571,#204572,#204573,
#204574,#204575,#204576,#204577,#204578)),.UNSPECIFIED.,.F.,.F.,.F.)
B_SPLINE_SURFACE_WITH_KNOTS((4,4),(4,1,1,1,1,1,1,1,1,1,1,4),(0.,1.),(0.149297560747,
0.1906114635953,0.2731986893121,0.3482881883574,0.4165528600197,0.4787314469156,
0.5357872427896,0.5880029290055,0.6351046517659,0.6783393503919,0.7203349775717,
0.8432585378569),.UNSPECIFIED.)
GEOMETRIC_REPRESENTATION_ITEM()
RATIONAL_B_SPLINE_SURFACE(((1.733921633435,1.733921633435,1.733921633435,
1.733921633435,1.733921633435,1.733921633435,1.733921633435,1.733921633435,
1.733921633435,1.733921633435,1.733921633435,1.733921633435,1.733921633435,
1.733921633435),(0.7553594555218,0.7553594555218,0.7553594555218,0.7553594555218,
0.7553594555218,0.7553594555218,0.7553594555218,0.7553594555218,0.7553594555218,
0.7553594555218,0.7553594555218,0.7553594555218,0.7553594555218,0.7553594555218),
(0.7553594555218,0.7553594555218,0.7553594555218,0.7553594555218,0.7553594555218,
0.7553594555218,0.7553594555218,0.7553594555218,0.7553594555218,0.7553594555218,
0.7553594555218,0.7553594555218,0.7553594555218,0.7553594555218),(1.733921633435,
1.733921633435,1.733921633435,1.733921633435,1.733921633435,1.733921633435,
1.733921633435,1.733921633435,1.733921633435,1.733921633435,1.733921633435,
1.733921633435,1.733921633435,1.733921633435)))
REPRESENTATION_ITEM('')
SURFACE()
);
#847=(
BOUNDED_SURFACE()
B_SPLINE_SURFACE(3,3,((#204603,#204604,#204605,#204606),(#204607,#204608,
#204609,#204610),(#204611,#204612,#204613,#204614),(#204615,#204616,#204617,
#204618)),.UNSPECIFIED.,.F.,.F.,.F.)
B_SPLINE_SURFACE_WITH_KNOTS((4,4),(4,4),(0.0193270451787804,0.986441129004075),
(0.,1.),.UNSPECIFIED.)
GEOMETRIC_REPRESENTATION_ITEM()
RATIONAL_B_SPLINE_SURFACE(((0.999399805318113,0.99899048879937,0.99899048879937,
0.999399805318113),(0.989585973329866,0.989180676187076,0.989180676187076,
0.989585973329866),(0.989644857329623,0.989239536070164,0.989239536070164,
0.989644857329623),(0.999576457317383,0.999167068448634,0.999167068448634,
0.999576457317383)))
REPRESENTATION_ITEM('')
SURFACE()
);
#848=(
BOUNDED_SURFACE()
B_SPLINE_SURFACE(3,3,((#205103,#205104,#205105,#205106),(#205107,#205108,
#205109,#205110),(#205111,#205112,#205113,#205114),(#205115,#205116,#205117,
#205118)),.UNSPECIFIED.,.F.,.F.,.F.)
B_SPLINE_SURFACE_WITH_KNOTS((4,4),(4,4),(0.019324903353152,0.980675096658593),
(0.,1.),.UNSPECIFIED.)
GEOMETRIC_REPRESENTATION_ITEM()
RATIONAL_B_SPLINE_SURFACE(((0.999413300663899,0.99896876648198,0.99896876648198,
0.999413300663899),(0.989876227805508,0.989435935667274,0.989435935667274,
0.989876227805508),(0.989876227805624,0.98943593566739,0.98943593566739,
0.989876227805624),(0.999413300664249,0.998968766482329,0.998968766482329,
0.999413300664249)))
REPRESENTATION_ITEM('')
SURFACE()
);
#849=(
BOUNDED_SURFACE()
B_SPLINE_SURFACE(3,3,((#205122,#205123,#205124,#205125),(#205126,#205127,
#205128,#205129),(#205130,#205131,#205132,#205133),(#205134,#205135,#205136,
#205137)),.UNSPECIFIED.,.F.,.F.,.F.)
B_SPLINE_SURFACE_WITH_KNOTS((4,4),(4,4),(0.0135788167826009,0.986464080774836),
(0.,1.),.UNSPECIFIED.)
GEOMETRIC_REPRESENTATION_ITEM()
RATIONAL_B_SPLINE_SURFACE(((0.999585316015426,0.999413540830962,0.999413540830962,
0.999585316015426),(0.989817987604919,0.989647890901133,0.989647890901133,
0.989817987604919),(0.989818418296001,0.989648321518202,0.989648321518202,
0.989818418296001),(0.999586608088672,0.99941483268217,0.99941483268217,
0.999586608088672)))
REPRESENTATION_ITEM('')
SURFACE()
);
#850=(
BOUNDED_SURFACE()
B_SPLINE_SURFACE(3,3,((#205310,#205311,#205312,#205313,#205314,#205315,
#205316,#205317,#205318,#205319,#205320,#205321,#205322,#205323,#205324,
#205325),(#205326,#205327,#205328,#205329,#205330,#205331,#205332,#205333,
#205334,#205335,#205336,#205337,#205338,#205339,#205340,#205341),(#205342,
#205343,#205344,#205345,#205346,#205347,#205348,#205349,#205350,#205351,
#205352,#205353,#205354,#205355,#205356,#205357),(#205358,#205359,#205360,
#205361,#205362,#205363,#205364,#205365,#205366,#205367,#205368,#205369,
#205370,#205371,#205372,#205373)),.UNSPECIFIED.,.F.,.F.,.F.)
B_SPLINE_SURFACE_WITH_KNOTS((4,4),(4,1,1,1,1,1,1,1,1,1,1,1,1,4),(0.149242149152132,
0.722895386002284),(0.221680680197481,0.23288451819,0.2968828209377,0.3554274054678,
0.4089299042048,0.4577218552191,0.5022384063114,0.542975696812,0.5804552235687,
0.6151950847401,0.6477171997062,0.6787261580991,0.7092174378273,0.716715544438483),
 .UNSPECIFIED.)
GEOMETRIC_REPRESENTATION_ITEM()
RATIONAL_B_SPLINE_SURFACE(((1.26100775523481,1.26100775523481,1.26100775523481,
1.26100775523481,1.26100775523481,1.26100775523481,1.26100775523481,1.26100775523481,
1.26100775523481,1.26100775523481,1.26100775523481,1.26100775523481,1.26100775523481,
1.26100775523481,1.26100775523481,1.26100775523481),(0.976427869573796,
0.976427869573796,0.976427869573796,0.976427869573796,0.976427869573796,
0.976427869573796,0.976427869573796,0.976427869573796,0.976427869573796,
0.976427869573796,0.976427869573796,0.976427869573796,0.976427869573796,
0.976427869573796,0.976427869573796,0.976427869573796),(0.924558630527349,
0.924558630527349,0.924558630527349,0.924558630527349,0.924558630527349,
0.924558630527349,0.924558630527349,0.924558630527349,0.924558630527349,
0.924558630527349,0.924558630527349,0.924558630527349,0.924558630527349,
0.924558630527349,0.924558630527349,0.924558630527349),(1.10540003809547,
1.10540003809547,1.10540003809547,1.10540003809547,1.10540003809547,1.10540003809547,
1.10540003809547,1.10540003809547,1.10540003809547,1.10540003809547,1.10540003809547,
1.10540003809547,1.10540003809547,1.10540003809547,1.10540003809547,1.10540003809547)))
REPRESENTATION_ITEM('')
SURFACE()
);
#851=(
BOUNDED_SURFACE()
B_SPLINE_SURFACE(3,3,((#205469,#205470,#205471,#205472),(#205473,#205474,
#205475,#205476),(#205477,#205478,#205479,#205480),(#205481,#205482,#205483,
#205484)),.UNSPECIFIED.,.F.,.F.,.F.)
B_SPLINE_SURFACE_WITH_KNOTS((4,4),(4,4),(0.,1.),(0.3691079521775,0.5789453931646),
 .UNSPECIFIED.)
GEOMETRIC_REPRESENTATION_ITEM()
RATIONAL_B_SPLINE_SURFACE(((1.298834130909,1.298834130909,1.298834130909,
1.298834130909),(0.9003886230303,0.9003886230303,0.9003886230303,0.9003886230303),
(0.9003886230303,0.9003886230303,0.9003886230303,0.9003886230303),(1.298834130909,
1.298834130909,1.298834130909,1.298834130909)))
REPRESENTATION_ITEM('')
SURFACE()
);
#852=(
BOUNDED_SURFACE()
B_SPLINE_SURFACE(2,2,((#205587,#205588,#205589,#205590,#205591),(#205592,
#205593,#205594,#205595,#205596),(#205597,#205598,#205599,#205600,#205601),
(#205602,#205603,#205604,#205605,#205606),(#205607,#205608,#205609,#205610,
#205611)),.UNSPECIFIED.,.F.,.F.,.F.)
B_SPLINE_SURFACE_WITH_KNOTS((3,2,3),(3,2,3),(-2.9353433188049E-9,0.785398162506692,
1.57079632794873),(-2.53839456615706,-1.73026727704625,-0.922139987935449),
 .UNSPECIFIED.)
GEOMETRIC_REPRESENTATION_ITEM()
RATIONAL_B_SPLINE_SURFACE(((1.,0.919470935806632,1.,0.919470935806632,1.),
(0.923879532120155,0.849480377971112,0.923879532120155,0.849480377971112,
0.923879532120155),(1.,0.919470935806632,1.,0.919470935806632,1.),(0.923879532120123,
0.849480377971082,0.923879532120123,0.849480377971082,0.923879532120123),
(1.,0.919470935806632,1.,0.919470935806632,1.)))
REPRESENTATION_ITEM('')
SURFACE()
);
#853=(
BOUNDED_SURFACE()
B_SPLINE_SURFACE(2,2,((#205620,#205621,#205622),(#205623,#205624,#205625),
(#205626,#205627,#205628)),.UNSPECIFIED.,.F.,.F.,.F.)
B_SPLINE_SURFACE_WITH_KNOTS((3,3),(3,3),(-2.74153531997366E-9,1.57079632298913),
(-0.677490768755742,0.677490768755742),.UNSPECIFIED.)
GEOMETRIC_REPRESENTATION_ITEM()
RATIONAL_B_SPLINE_SURFACE(((1.,0.779148056305777,1.),(0.707106781562769,
0.550940874455265,0.707106781562769),(1.,0.779148056305777,1.)))
REPRESENTATION_ITEM('')
SURFACE()
);
#854=(
BOUNDED_SURFACE()
B_SPLINE_SURFACE(3,3,((#206199,#206200,#206201,#206202),(#206203,#206204,
#206205,#206206),(#206207,#206208,#206209,#206210),(#206211,#206212,#206213,
#206214)),.UNSPECIFIED.,.F.,.F.,.F.)
B_SPLINE_SURFACE_WITH_KNOTS((4,4),(4,4),(0.284853084431128,0.715146930568579),
(0.,1.),.UNSPECIFIED.)
GEOMETRIC_REPRESENTATION_ITEM()
RATIONAL_B_SPLINE_SURFACE(((0.999996888950734,0.999914209830609,0.999914209830609,
0.999996888950734),(0.999995946410946,0.999913267368749,0.999913267368749,
0.999995946410946),(0.999995946410979,0.999913267368782,0.999913267368782,
0.999995946410979),(0.999996888950833,0.999914209830707,0.999914209830707,
0.999996888950833)))
REPRESENTATION_ITEM('')
SURFACE()
);
#855=(
BOUNDED_SURFACE()
B_SPLINE_SURFACE(3,3,((#206500,#206501,#206502,#206503),(#206504,#206505,
#206506,#206507),(#206508,#206509,#206510,#206511),(#206512,#206513,#206514,
#206515)),.UNSPECIFIED.,.F.,.F.,.F.)
B_SPLINE_SURFACE_WITH_KNOTS((4,4),(4,4),(0.287403836511527,0.715147317694707),
(0.,1.),.UNSPECIFIED.)
GEOMETRIC_REPRESENTATION_ITEM()
RATIONAL_B_SPLINE_SURFACE(((0.99999687227791,0.999914193161419,0.999914193161419,
0.99999687227791),(0.999995946429938,0.999913267389996,0.999913267389996,
0.999995946429938),(0.999995951985027,0.999913272944625,0.999913272944625,
0.999995951985027),(0.999996888943176,0.999914209825307,0.999914209825307,
0.999996888943176)))
REPRESENTATION_ITEM('')
SURFACE()
);
#856=(
BOUNDED_SURFACE()
B_SPLINE_SURFACE(3,3,((#206760,#206761,#206762,#206763),(#206764,#206765,
#206766,#206767),(#206768,#206769,#206770,#206771),(#206772,#206773,#206774,
#206775)),.UNSPECIFIED.,.F.,.F.,.F.)
B_SPLINE_SURFACE_WITH_KNOTS((4,4),(4,4),(0.204805038192971,0.795191288019501),
(0.,1.),.UNSPECIFIED.)
GEOMETRIC_REPRESENTATION_ITEM()
RATIONAL_B_SPLINE_SURFACE(((0.869097961809128,0.868741768632996,0.868741768632996,
0.869097961809128),(0.775711038199138,0.775393118941933,0.775393118941933,
0.775711038199138),(0.775710457085367,0.775392538066327,0.775392538066327,
0.775710457085367),(0.869096218467813,0.868740026006176,0.868740026006176,
0.869096218467813)))
REPRESENTATION_ITEM('')
SURFACE()
);
#857=(
BOUNDED_SURFACE()
B_SPLINE_SURFACE(3,3,((#206841,#206842,#206843,#206844),(#206845,#206846,
#206847,#206848),(#206849,#206850,#206851,#206852),(#206853,#206854,#206855,
#206856)),.UNSPECIFIED.,.F.,.F.,.F.)
B_SPLINE_SURFACE_WITH_KNOTS((4,4),(4,4),(0.204805037933746,0.795194961659266),
(0.,1.),.UNSPECIFIED.)
GEOMETRIC_REPRESENTATION_ITEM()
RATIONAL_B_SPLINE_SURFACE(((0.869097963356589,0.868741771649862,0.868741771649862,
0.869097963356589),(0.775710459545796,0.775392541837826,0.775392541837826,
0.775710459545796),(0.775710459481419,0.775392541773476,0.775392541773476,
0.775710459481419),(0.869097963163458,0.86874177145681,0.86874177145681,
0.869097963163458)))
REPRESENTATION_ITEM('')
SURFACE()
);
#858=(
BOUNDED_SURFACE()
B_SPLINE_SURFACE(3,3,((#207401,#207402,#207403,#207404,#207405),(#207406,
#207407,#207408,#207409,#207410),(#207411,#207412,#207413,#207414,#207415),
(#207416,#207417,#207418,#207419,#207420)),.UNSPECIFIED.,.F.,.F.,.F.)
B_SPLINE_SURFACE_WITH_KNOTS((4,4),(4,1,4),(-0.4476087861048,1.439067353347),
(0.0005718569954918,0.2809486674663,0.3043857971911),.UNSPECIFIED.)
GEOMETRIC_REPRESENTATION_ITEM()
RATIONAL_B_SPLINE_SURFACE(((1.033881910805,1.033881910805,1.033881910805,
1.033881910805,1.033881910805),(0.988909629970701,0.988909629970701,0.988909629970701,
0.988909629970701,0.988909629970701),(0.9887069473247,0.9887069473247,0.9887069473247,
0.9887069473247,0.9887069473247),(1.033273862865,1.033273862865,1.033273862865,
1.033273862865,1.033273862865)))
REPRESENTATION_ITEM('')
SURFACE()
);
#859=(
BOUNDED_SURFACE()
B_SPLINE_SURFACE(3,3,((#207774,#207775,#207776,#207777,#207778),(#207779,
#207780,#207781,#207782,#207783),(#207784,#207785,#207786,#207787,#207788),
(#207789,#207790,#207791,#207792,#207793)),.UNSPECIFIED.,.F.,.F.,.F.)
B_SPLINE_SURFACE_WITH_KNOTS((4,4),(4,1,4),(-0.4475613855884,1.438941807619),
(0.6956062529637,0.720096607713,0.9994066821849),.UNSPECIFIED.)
GEOMETRIC_REPRESENTATION_ITEM()
RATIONAL_B_SPLINE_SURFACE(((1.033883772993,1.033883772993,1.033883772993,
1.033883772993,1.033883772993),(0.9889108935423,0.9889108935423,0.9889108935423,
0.9889108935423,0.9889108935423),(0.9887063436067,0.9887063436067,0.9887063436067,
0.9887063436067,0.9887063436067),(1.033270123187,1.033270123187,1.033270123187,
1.033270123187,1.033270123187)))
REPRESENTATION_ITEM('')
SURFACE()
);
#860=(
BOUNDED_SURFACE()
B_SPLINE_SURFACE(3,3,((#207806,#207807,#207808,#207809,#207810,#207811,
#207812,#207813,#207814,#207815,#207816,#207817,#207818,#207819,#207820,
#207821,#207822,#207823,#207824,#207825,#207826,#207827),(#207828,#207829,
#207830,#207831,#207832,#207833,#207834,#207835,#207836,#207837,#207838,
#207839,#207840,#207841,#207842,#207843,#207844,#207845,#207846,#207847,
#207848,#207849),(#207850,#207851,#207852,#207853,#207854,#207855,#207856,
#207857,#207858,#207859,#207860,#207861,#207862,#207863,#207864,#207865,
#207866,#207867,#207868,#207869,#207870,#207871),(#207872,#207873,#207874,
#207875,#207876,#207877,#207878,#207879,#207880,#207881,#207882,#207883,
#207884,#207885,#207886,#207887,#207888,#207889,#207890,#207891,#207892,
#207893)),.UNSPECIFIED.,.F.,.F.,.F.)
B_SPLINE_SURFACE_WITH_KNOTS((4,4),(4,1,1,1,1,1,1,1,1,1,1,1,1,1,1,1,1,1,
1,4),(-0.6309913705272,1.311191466176),(0.01783163080529,0.1475526819073,
0.2165542761858,0.2776418066349,0.3318014656686,0.380444880768,0.4245003927838,
0.4646097393971,0.5010615182508,0.5340929940392,0.5639452150304,0.5910890960651,
0.6161597407018,0.6398540279099,0.6629063076484,0.6860725510601,0.7100339859257,
0.7354163373655,0.762809156735,0.8653280490401),.UNSPECIFIED.)
GEOMETRIC_REPRESENTATION_ITEM()
RATIONAL_B_SPLINE_SURFACE(((1.958172772698,1.958172772698,1.958172772698,
1.958172772698,1.958172772698,1.958172772698,1.958172772698,1.958172772698,
1.958172772698,1.958172772698,1.958172772698,1.958172772698,1.958172772698,
1.958172772698,1.958172772698,1.958172772698,1.958172772698,1.958172772698,
1.958172772698,1.958172772698,1.958172772698,1.958172772698),(0.8612314742785,
0.8612314742785,0.8612314742785,0.8612314742785,0.8612314742785,0.8612314742785,
0.8612314742785,0.8612314742785,0.8612314742785,0.8612314742785,0.8612314742785,
0.8612314742785,0.8612314742785,0.8612314742785,0.8612314742785,0.8612314742785,
0.8612314742785,0.8612314742785,0.8612314742785,0.8612314742785,0.8612314742785,
0.8612314742785),(0.706145533106,0.706145533106,0.706145533106,0.706145533106,
0.706145533106,0.706145533106,0.706145533106,0.706145533106,0.706145533106,
0.706145533106,0.706145533106,0.706145533106,0.706145533106,0.706145533106,
0.706145533106,0.706145533106,0.706145533106,0.706145533106,0.706145533106,
0.706145533106,0.706145533106,0.706145533106),(1.49291494918,1.49291494918,
1.49291494918,1.49291494918,1.49291494918,1.49291494918,1.49291494918,1.49291494918,
1.49291494918,1.49291494918,1.49291494918,1.49291494918,1.49291494918,1.49291494918,
1.49291494918,1.49291494918,1.49291494918,1.49291494918,1.49291494918,1.49291494918,
1.49291494918,1.49291494918)))
REPRESENTATION_ITEM('')
SURFACE()
);
#861=(
BOUNDED_SURFACE()
B_SPLINE_SURFACE(3,3,((#208245,#208246,#208247,#208248,#208249,#208250,
#208251,#208252,#208253,#208254),(#208255,#208256,#208257,#208258,#208259,
#208260,#208261,#208262,#208263,#208264),(#208265,#208266,#208267,#208268,
#208269,#208270,#208271,#208272,#208273,#208274),(#208275,#208276,#208277,
#208278,#208279,#208280,#208281,#208282,#208283,#208284)),.UNSPECIFIED.,
 .F.,.F.,.F.)
B_SPLINE_SURFACE_WITH_KNOTS((4,4),(4,1,1,1,1,1,1,4),(-0.6257529986734,1.307518890663),
(0.1053330935218,0.2976809393315,0.4262120312022,0.5394461136764,0.6398785447204,
0.7294138692376,0.8095313797975,0.8722563244756),.UNSPECIFIED.)
GEOMETRIC_REPRESENTATION_ITEM()
RATIONAL_B_SPLINE_SURFACE(((1.949305671075,1.949305671075,1.949305671075,
1.949305671075,1.949305671075,1.949305671075,1.949305671075,1.949305671075,
1.949305671075,1.949305671075),(0.8624681081645,0.8624681081645,0.8624681081645,
0.8624681081645,0.8624681081645,0.8624681081645,0.8624681081645,0.8624681081645,
0.8624681081645,0.8624681081645),(0.7088514698821,0.7088514698821,0.7088514698821,
0.7088514698821,0.7088514698821,0.7088514698821,0.7088514698821,0.7088514698821,
0.7088514698821,0.7088514698821),(1.488455756227,1.488455756227,1.488455756227,
1.488455756227,1.488455756227,1.488455756227,1.488455756227,1.488455756227,
1.488455756227,1.488455756227)))
REPRESENTATION_ITEM('')
SURFACE()
);
#862=(
BOUNDED_SURFACE()
B_SPLINE_SURFACE(3,3,((#208550,#208551,#208552,#208553,#208554,#208555,
#208556,#208557,#208558),(#208559,#208560,#208561,#208562,#208563,#208564,
#208565,#208566,#208567),(#208568,#208569,#208570,#208571,#208572,#208573,
#208574,#208575,#208576),(#208577,#208578,#208579,#208580,#208581,#208582,
#208583,#208584,#208585)),.UNSPECIFIED.,.F.,.F.,.F.)
B_SPLINE_SURFACE_WITH_KNOTS((4,4),(4,1,1,1,1,1,4),(0.,1.),(0.4937883110672,
0.5635653204921,0.6362469007489,0.7045423744447,0.7740330073349,0.8443187264118,
0.9260169453074),.UNSPECIFIED.)
GEOMETRIC_REPRESENTATION_ITEM()
RATIONAL_B_SPLINE_SURFACE(((1.431913197132,1.431913197132,1.431913197132,
1.431913197132,1.431913197132,1.431913197132,1.431913197132,1.431913197132,
1.431913197132),(0.8560289342894,0.8560289342894,0.8560289342894,0.8560289342894,
0.8560289342894,0.8560289342894,0.8560289342894,0.8560289342894,0.8560289342894),
(0.8560289342894,0.8560289342894,0.8560289342894,0.8560289342894,0.8560289342894,
0.8560289342894,0.8560289342894,0.8560289342894,0.8560289342894),(1.431913197132,
1.431913197132,1.431913197132,1.431913197132,1.431913197132,1.431913197132,
1.431913197132,1.431913197132,1.431913197132)))
REPRESENTATION_ITEM('')
SURFACE()
);
#863=(
BOUNDED_SURFACE()
B_SPLINE_SURFACE(3,3,((#208821,#208822,#208823,#208824),(#208825,#208826,
#208827,#208828),(#208829,#208830,#208831,#208832),(#208833,#208834,#208835,
#208836)),.UNSPECIFIED.,.F.,.F.,.F.)
B_SPLINE_SURFACE_WITH_KNOTS((4,4),(4,4),(0.284852519702073,0.715147481901856),
(0.,1.),.UNSPECIFIED.)
GEOMETRIC_REPRESENTATION_ITEM()
RATIONAL_B_SPLINE_SURFACE(((0.999996888942052,0.999914209819032,0.999914209819032,
0.999996888942052),(0.99999594639359,0.999913267348499,0.999913267348499,
0.99999594639359),(0.999995946393594,0.999913267348503,0.999913267348503,
0.999995946393594),(0.999996888942063,0.999914209819042,0.999914209819042,
0.999996888942063)))
REPRESENTATION_ITEM('')
SURFACE()
);
#864=(
BOUNDED_SURFACE()
B_SPLINE_SURFACE(3,3,((#208852,#208853,#208854,#208855,#208856,#208857,
#208858,#208859,#208860,#208861,#208862),(#208863,#208864,#208865,#208866,
#208867,#208868,#208869,#208870,#208871,#208872,#208873),(#208874,#208875,
#208876,#208877,#208878,#208879,#208880,#208881,#208882,#208883,#208884),
(#208885,#208886,#208887,#208888,#208889,#208890,#208891,#208892,#208893,
#208894,#208895)),.UNSPECIFIED.,.F.,.F.,.F.)
B_SPLINE_SURFACE_WITH_KNOTS((4,4),(4,1,1,1,1,1,1,1,4),(0.,1.),(0.7978757163887,
0.814835174177099,0.8431281100375,0.8700646544326,0.8960825553522,0.9204811292763,
0.942042018913,0.9611037967518,0.9781224355474),.UNSPECIFIED.)
GEOMETRIC_REPRESENTATION_ITEM()
RATIONAL_B_SPLINE_SURFACE(((1.965252767121,1.965252767121,1.965252767121,
1.965252767121,1.965252767121,1.965252767121,1.965252767121,1.965252767121,
1.965252767121,1.965252767121,1.965252767121),(0.6782490776262,0.6782490776262,
0.6782490776262,0.6782490776262,0.6782490776262,0.6782490776262,0.6782490776262,
0.6782490776262,0.6782490776262,0.6782490776262,0.6782490776262),(0.6782490776262,
0.6782490776262,0.6782490776262,0.6782490776262,0.6782490776262,0.6782490776262,
0.6782490776262,0.6782490776262,0.6782490776262,0.6782490776262,0.6782490776262),
(1.965252767121,1.965252767121,1.965252767121,1.965252767121,1.965252767121,
1.965252767121,1.965252767121,1.965252767121,1.965252767121,1.965252767121,
1.965252767121)))
REPRESENTATION_ITEM('')
SURFACE()
);
#865=(
BOUNDED_SURFACE()
B_SPLINE_SURFACE(3,3,((#209040,#209041,#209042,#209043,#209044),(#209045,
#209046,#209047,#209048,#209049),(#209050,#209051,#209052,#209053,#209054),
(#209055,#209056,#209057,#209058,#209059)),.UNSPECIFIED.,.F.,.F.,.F.)
B_SPLINE_SURFACE_WITH_KNOTS((4,4),(4,1,4),(0.,1.),(0.7666798760927,0.772107756441,
0.7778124262204),.UNSPECIFIED.)
GEOMETRIC_REPRESENTATION_ITEM()
RATIONAL_B_SPLINE_SURFACE(((1.43763330003,1.43763330003,1.43763330003,1.43763330003,
1.43763330003),(0.8541222333233,0.8541222333233,0.8541222333232,0.8541222333234,
0.8541222333233),(0.8541222333233,0.8541222333233,0.8541222333232,0.8541222333234,
0.8541222333233),(1.43763330003,1.43763330003,1.43763330003,1.43763330003,
1.43763330003)))
REPRESENTATION_ITEM('')
SURFACE()
);
#866=(
BOUNDED_SURFACE()
B_SPLINE_SURFACE(3,3,((#209097,#209098,#209099,#209100,#209101,#209102,
#209103,#209104,#209105),(#209106,#209107,#209108,#209109,#209110,#209111,
#209112,#209113,#209114),(#209115,#209116,#209117,#209118,#209119,#209120,
#209121,#209122,#209123),(#209124,#209125,#209126,#209127,#209128,#209129,
#209130,#209131,#209132)),.UNSPECIFIED.,.F.,.F.,.F.)
B_SPLINE_SURFACE_WITH_KNOTS((4,4),(4,1,1,1,1,1,4),(0.,1.),(0.2336218863068,
0.286662922952,0.4303865422328,0.5736030709233,0.7172308186175,0.8614293513585,
0.8994304035693),.UNSPECIFIED.)
GEOMETRIC_REPRESENTATION_ITEM()
RATIONAL_B_SPLINE_SURFACE(((1.449462241043,1.449462241043,1.449462241043,
1.449462241043,1.449462241043,1.449462241043,1.449462241043,1.449462241043,
1.449462241043),(0.8501792529855,0.8501792529855,0.8501792529855,0.8501792529855,
0.8501792529855,0.8501792529855,0.8501792529855,0.8501792529855,0.8501792529855),
(0.8501792529855,0.8501792529855,0.8501792529855,0.8501792529855,0.8501792529855,
0.8501792529855,0.8501792529855,0.8501792529855,0.8501792529855),(1.449462241043,
1.449462241043,1.449462241043,1.449462241043,1.449462241043,1.449462241043,
1.449462241043,1.449462241043,1.449462241043)))
REPRESENTATION_ITEM('')
SURFACE()
);
#867=(
BOUNDED_SURFACE()
B_SPLINE_SURFACE(3,3,((#209300,#209301,#209302,#209303),(#209304,#209305,
#209306,#209307),(#209308,#209309,#209310,#209311),(#209312,#209313,#209314,
#209315)),.UNSPECIFIED.,.F.,.F.,.F.)
B_SPLINE_SURFACE_WITH_KNOTS((4,4),(4,4),(0.145489883360337,0.854516577774134),
(0.,1.),.UNSPECIFIED.)
GEOMETRIC_REPRESENTATION_ITEM()
RATIONAL_B_SPLINE_SURFACE(((0.987825922734653,0.987824817778896,0.987824817778896,
0.987825922734653),(0.971416775576529,0.971415688975606,0.971415688975606,
0.971416775576529),(0.971416925109224,0.971415838508134,0.971415838508134,
0.971416925109224),(0.987826371332739,0.987825266376479,0.987825266376479,
0.987826371332739)))
REPRESENTATION_ITEM('')
SURFACE()
);
#868=(
BOUNDED_SURFACE()
B_SPLINE_SURFACE(3,3,((#209366,#209367,#209368,#209369),(#209370,#209371,
#209372,#209373),(#209374,#209375,#209376,#209377),(#209378,#209379,#209380,
#209381)),.UNSPECIFIED.,.F.,.F.,.F.)
B_SPLINE_SURFACE_WITH_KNOTS((4,4),(4,4),(0.143657140820147,0.856342854385625),
(0.,1.),.UNSPECIFIED.)
GEOMETRIC_REPRESENTATION_ITEM()
RATIONAL_B_SPLINE_SURFACE(((0.98819221102517,0.988111749714468,0.988111749714468,
0.98819221102517),(0.971941643292429,0.971862505147366,0.971862505147366,
0.971941643292429),(0.971941643183111,0.971862505038058,0.971862505038058,
0.971941643183111),(0.988192210697218,0.988111749386542,0.988111749386542,
0.988192210697218)))
REPRESENTATION_ITEM('')
SURFACE()
);
#869=(
BOUNDED_SURFACE()
B_SPLINE_SURFACE(3,3,((#209383,#209384,#209385,#209386),(#209387,#209388,
#209389,#209390),(#209391,#209392,#209393,#209394),(#209395,#209396,#209397,
#209398)),.UNSPECIFIED.,.F.,.F.,.F.)
B_SPLINE_SURFACE_WITH_KNOTS((4,4),(4,4),(0.145489720757272,0.854516522175825),
(0.,1.),.UNSPECIFIED.)
GEOMETRIC_REPRESENTATION_ITEM()
RATIONAL_B_SPLINE_SURFACE(((0.987825922563691,0.987824817488411,0.987824817488411,
0.987825922563691),(0.971416749955489,0.971415663237057,0.971415663237057,
0.971416749955489),(0.971416894438417,0.971415807719824,0.971415807719824,
0.971416894438417),(0.987826356012477,0.987825250936712,0.987825250936712,
0.987826356012477)))
REPRESENTATION_ITEM('')
SURFACE()
);
#870=(
BOUNDED_SURFACE()
B_SPLINE_SURFACE(3,3,((#209519,#209520,#209521,#209522,#209523,#209524),
(#209525,#209526,#209527,#209528,#209529,#209530),(#209531,#209532,#209533,
#209534,#209535,#209536),(#209537,#209538,#209539,#209540,#209541,#209542)),
 .UNSPECIFIED.,.F.,.F.,.F.)
B_SPLINE_SURFACE_WITH_KNOTS((4,4),(4,1,1,4),(0.,1.),(0.3718513599633,0.373845077036,
0.3760508220876,0.3771671306337),.UNSPECIFIED.)
GEOMETRIC_REPRESENTATION_ITEM()
RATIONAL_B_SPLINE_SURFACE(((1.437631979475,1.437631979475,1.437631979475,
1.437631979475,1.437631979475,1.437631979475),(0.8541226735084,0.8541226735084,
0.8541226735084,0.8541226735084,0.8541226735084,0.8541226735084),(0.8541226735084,
0.8541226735084,0.8541226735084,0.8541226735084,0.8541226735084,0.8541226735084),
(1.437631979475,1.437631979475,1.437631979475,1.437631979475,1.437631979475,
1.437631979475)))
REPRESENTATION_ITEM('')
SURFACE()
);
#871=(
BOUNDED_SURFACE()
B_SPLINE_SURFACE(3,3,((#209567,#209568,#209569,#209570,#209571,#209572,
#209573,#209574,#209575),(#209576,#209577,#209578,#209579,#209580,#209581,
#209582,#209583,#209584),(#209585,#209586,#209587,#209588,#209589,#209590,
#209591,#209592,#209593),(#209594,#209595,#209596,#209597,#209598,#209599,
#209600,#209601,#209602)),.UNSPECIFIED.,.F.,.F.,.F.)
B_SPLINE_SURFACE_WITH_KNOTS((4,4),(4,1,1,1,1,1,4),(0.,1.),(0.2336218865129,
0.2866629229786,0.4303865422741,0.5736030709774,0.7172308186902,0.8614293514366,
0.8994304044024),.UNSPECIFIED.)
GEOMETRIC_REPRESENTATION_ITEM()
RATIONAL_B_SPLINE_SURFACE(((1.449462241044,1.449462241044,1.449462241044,
1.449462241044,1.449462241044,1.449462241044,1.449462241044,1.449462241044,
1.449462241044),(0.8501792529853,0.8501792529853,0.8501792529853,0.8501792529853,
0.8501792529853,0.8501792529853,0.8501792529853,0.8501792529853,0.8501792529853),
(0.8501792529853,0.8501792529853,0.8501792529853,0.8501792529853,0.8501792529853,
0.8501792529853,0.8501792529853,0.8501792529853,0.8501792529853),(1.449462241044,
1.449462241044,1.449462241044,1.449462241044,1.449462241044,1.449462241044,
1.449462241044,1.449462241044,1.449462241044)))
REPRESENTATION_ITEM('')
SURFACE()
);
#872=(
BOUNDED_SURFACE()
B_SPLINE_SURFACE(3,3,((#209655,#209656,#209657,#209658,#209659),(#209660,
#209661,#209662,#209663,#209664),(#209665,#209666,#209667,#209668,#209669),
(#209670,#209671,#209672,#209673,#209674)),.UNSPECIFIED.,.F.,.F.,.F.)
B_SPLINE_SURFACE_WITH_KNOTS((4,4),(4,1,4),(0.,1.),(0.5854095177122,0.5879338178083,
0.5908065271791),.UNSPECIFIED.)
GEOMETRIC_REPRESENTATION_ITEM()
RATIONAL_B_SPLINE_SURFACE(((1.437633300206,1.437633300206,1.437633300206,
1.437633300206,1.437633300206),(0.8541222332648,0.8541222332648,0.8541222332648,
0.8541222332648,0.8541222332648),(0.8541222332648,0.8541222332648,0.8541222332648,
0.8541222332648,0.8541222332648),(1.437633300206,1.437633300206,1.437633300206,
1.437633300206,1.437633300206)))
REPRESENTATION_ITEM('')
SURFACE()
);
#873=(
BOUNDED_SURFACE()
B_SPLINE_SURFACE(3,3,((#209693,#209694,#209695,#209696,#209697,#209698,
#209699,#209700,#209701),(#209702,#209703,#209704,#209705,#209706,#209707,
#209708,#209709,#209710),(#209711,#209712,#209713,#209714,#209715,#209716,
#209717,#209718,#209719),(#209720,#209721,#209722,#209723,#209724,#209725,
#209726,#209727,#209728)),.UNSPECIFIED.,.F.,.F.,.F.)
B_SPLINE_SURFACE_WITH_KNOTS((4,4),(4,1,1,1,1,1,4),(0.,1.),(0.1428343814753,
0.1666738071411,0.334465732355,0.5016433965934,0.6682288560409,0.8361605807048,
0.8659599511134),.UNSPECIFIED.)
GEOMETRIC_REPRESENTATION_ITEM()
RATIONAL_B_SPLINE_SURFACE(((1.449462954636,1.449462954636,1.449462954636,
1.449462954636,1.449462954636,1.449462954636,1.449462954636,1.449462954636,
1.449462954636),(0.8501790151214,0.8501790151214,0.8501790151214,0.8501790151214,
0.8501790151214,0.8501790151214,0.8501790151214,0.8501790151214,0.8501790151214),
(0.8501790151214,0.8501790151214,0.8501790151214,0.8501790151214,0.8501790151214,
0.8501790151214,0.8501790151214,0.8501790151214,0.8501790151214),(1.449462954636,
1.449462954636,1.449462954636,1.449462954636,1.449462954636,1.449462954636,
1.449462954636,1.449462954636,1.449462954636)))
REPRESENTATION_ITEM('')
SURFACE()
);
#874=(
BOUNDED_SURFACE()
B_SPLINE_SURFACE(3,3,((#209817,#209818,#209819,#209820),(#209821,#209822,
#209823,#209824),(#209825,#209826,#209827,#209828),(#209829,#209830,#209831,
#209832)),.UNSPECIFIED.,.F.,.F.,.F.)
B_SPLINE_SURFACE_WITH_KNOTS((4,4),(4,4),(0.145490765926499,0.854516572865804),
(0.,1.),.UNSPECIFIED.)
GEOMETRIC_REPRESENTATION_ITEM()
RATIONAL_B_SPLINE_SURFACE(((0.98782586136592,0.987824756408137,0.987824756408137,
0.98782586136592),(0.971416775473126,0.971415688870145,0.971415688870145,
0.971416775473126),(0.971416945317606,0.971415858714435,0.971415858714435,
0.971416945317606),(0.98782637089936,0.987825265941008,0.987825265941008,
0.98782637089936)))
REPRESENTATION_ITEM('')
SURFACE()
);
#875=(
BOUNDED_SURFACE()
B_SPLINE_SURFACE(3,3,((#209877,#209878,#209879,#209880),(#209881,#209882,
#209883,#209884),(#209885,#209886,#209887,#209888),(#209889,#209890,#209891,
#209892)),.UNSPECIFIED.,.F.,.F.,.F.)
B_SPLINE_SURFACE_WITH_KNOTS((4,4),(4,4),(0.143657144707216,0.856342855727017),
(0.,1.),.UNSPECIFIED.)
GEOMETRIC_REPRESENTATION_ITEM()
RATIONAL_B_SPLINE_SURFACE(((0.98819221124389,0.988111749959977,0.988111749959977,
0.98819221124389),(0.971941644413418,0.971862506294631,0.971862506294631,
0.971941644413418),(0.971941644423319,0.971862506304532,0.971862506304532,
0.971941644423319),(0.988192211273594,0.988111749989679,0.988111749989679,
0.988192211273594)))
REPRESENTATION_ITEM('')
SURFACE()
);
#876=(
BOUNDED_SURFACE()
B_SPLINE_SURFACE(3,3,((#209894,#209895,#209896,#209897),(#209898,#209899,
#209900,#209901),(#209902,#209903,#209904,#209905),(#209906,#209907,#209908,
#209909)),.UNSPECIFIED.,.F.,.F.,.F.)
B_SPLINE_SURFACE_WITH_KNOTS((4,4),(4,4),(0.145489708203348,0.85451652245998),
(0.,1.),.UNSPECIFIED.)
GEOMETRIC_REPRESENTATION_ITEM()
RATIONAL_B_SPLINE_SURFACE(((0.98782592378028,0.987824818708362,0.987824818708362,
0.98782592378028),(0.971416750758864,0.97141566404374,0.97141566404374,
0.971416750758864),(0.971416894957827,0.971415808242541,0.971415808242541,
0.971416894957827),(0.987826356377168,0.987825251304766,0.987825251304766,
0.987826356377168)))
REPRESENTATION_ITEM('')
SURFACE()
);
#877=(
BOUNDED_SURFACE()
B_SPLINE_SURFACE(3,3,((#210088,#210089,#210090,#210091,#210092,#210093),
(#210094,#210095,#210096,#210097,#210098,#210099),(#210100,#210101,#210102,
#210103,#210104,#210105),(#210106,#210107,#210108,#210109,#210110,#210111)),
 .UNSPECIFIED.,.F.,.F.,.F.)
B_SPLINE_SURFACE_WITH_KNOTS((4,4),(4,1,1,4),(0.,1.),(0.3718515617609,0.3738319281874,
0.3760361230661,0.3771688524564),.UNSPECIFIED.)
GEOMETRIC_REPRESENTATION_ITEM()
RATIONAL_B_SPLINE_SURFACE(((1.437631979474,1.437631979474,1.437631979474,
1.437631979474,1.437631979474,1.437631979474),(0.8541226735088,0.8541226735088,
0.8541226735088,0.8541226735088,0.8541226735088,0.8541226735088),(0.8541226735088,
0.8541226735088,0.8541226735088,0.8541226735088,0.8541226735088,0.8541226735088),
(1.437631979474,1.437631979474,1.437631979474,1.437631979474,1.437631979474,
1.437631979474)))
REPRESENTATION_ITEM('')
SURFACE()
);
#878=(
BOUNDED_SURFACE()
B_SPLINE_SURFACE(3,3,((#210205,#210206,#210207,#210208,#210209,#210210,
#210211,#210212,#210213),(#210214,#210215,#210216,#210217,#210218,#210219,
#210220,#210221,#210222),(#210223,#210224,#210225,#210226,#210227,#210228,
#210229,#210230,#210231),(#210232,#210233,#210234,#210235,#210236,#210237,
#210238,#210239,#210240)),.UNSPECIFIED.,.F.,.F.,.F.)
B_SPLINE_SURFACE_WITH_KNOTS((4,4),(4,1,1,1,1,1,4),(0.,1.),(0.2336218870311,
0.2866629230449,0.4303865423771,0.5736030711124,0.7172308188716,0.8614293516313,
0.8994304057745),.UNSPECIFIED.)
GEOMETRIC_REPRESENTATION_ITEM()
RATIONAL_B_SPLINE_SURFACE(((1.449462241044,1.449462241044,1.449462241044,
1.449462241044,1.449462241044,1.449462241044,1.449462241044,1.449462241044,
1.449462241044),(0.8501792529853,0.8501792529853,0.8501792529853,0.8501792529853,
0.8501792529853,0.8501792529853,0.8501792529853,0.8501792529853,0.8501792529853),
(0.8501792529853,0.8501792529853,0.8501792529853,0.8501792529853,0.8501792529853,
0.8501792529853,0.8501792529853,0.8501792529853,0.8501792529853),(1.449462241044,
1.449462241044,1.449462241044,1.449462241044,1.449462241044,1.449462241044,
1.449462241044,1.449462241044,1.449462241044)))
REPRESENTATION_ITEM('')
SURFACE()
);
#879=(
BOUNDED_SURFACE()
B_SPLINE_SURFACE(3,3,((#210287,#210288,#210289,#210290,#210291),(#210292,
#210293,#210294,#210295,#210296),(#210297,#210298,#210299,#210300,#210301),
(#210302,#210303,#210304,#210305,#210306)),.UNSPECIFIED.,.F.,.F.,.F.)
B_SPLINE_SURFACE_WITH_KNOTS((4,4),(4,1,4),(0.,1.),(0.3003275221357,0.3055938885304,
0.3101894088269),.UNSPECIFIED.)
GEOMETRIC_REPRESENTATION_ITEM()
RATIONAL_B_SPLINE_SURFACE(((1.437631979736,1.437631979736,1.437631979736,
1.437631979736,1.437631979736),(0.8541226734213,0.8541226734213,0.8541226734213,
0.8541226734213,0.8541226734213),(0.8541226734213,0.8541226734213,0.8541226734213,
0.8541226734213,0.8541226734213),(1.437631979736,1.437631979736,1.437631979736,
1.437631979736,1.437631979736)))
REPRESENTATION_ITEM('')
SURFACE()
);
#880=(
BOUNDED_SURFACE()
B_SPLINE_SURFACE(3,3,((#210384,#210385,#210386,#210387,#210388,#210389,
#210390,#210391,#210392),(#210393,#210394,#210395,#210396,#210397,#210398,
#210399,#210400,#210401),(#210402,#210403,#210404,#210405,#210406,#210407,
#210408,#210409,#210410),(#210411,#210412,#210413,#210414,#210415,#210416,
#210417,#210418,#210419)),.UNSPECIFIED.,.F.,.F.,.F.)
B_SPLINE_SURFACE_WITH_KNOTS((4,4),(4,1,1,1,1,1,4),(0.,1.),(0.142834381726,
0.1666738071399,0.3344657323545,0.5016433965935,0.6682288560411,0.8361605807059,
0.8659599523809),.UNSPECIFIED.)
GEOMETRIC_REPRESENTATION_ITEM()
RATIONAL_B_SPLINE_SURFACE(((1.449462954636,1.449462954636,1.449462954636,
1.449462954636,1.449462954636,1.449462954636,1.449462954636,1.449462954636,
1.449462954636),(0.8501790151212,0.8501790151212,0.8501790151212,0.8501790151212,
0.8501790151212,0.8501790151212,0.8501790151212,0.8501790151212,0.8501790151212),
(0.8501790151212,0.8501790151212,0.8501790151212,0.8501790151212,0.8501790151212,
0.8501790151212,0.8501790151212,0.8501790151212,0.8501790151212),(1.449462954636,
1.449462954636,1.449462954636,1.449462954636,1.449462954636,1.449462954636,
1.449462954636,1.449462954636,1.449462954636)))
REPRESENTATION_ITEM('')
SURFACE()
);
#881=(
BOUNDED_SURFACE()
B_SPLINE_SURFACE(3,3,((#210630,#210631,#210632,#210633,#210634),(#210635,
#210636,#210637,#210638,#210639),(#210640,#210641,#210642,#210643,#210644),
(#210645,#210646,#210647,#210648,#210649)),.UNSPECIFIED.,.F.,.F.,.F.)
B_SPLINE_SURFACE_WITH_KNOTS((4,4),(4,1,4),(0.,1.),(0.2202552941971,0.2270261043441,
0.2312465458788),.UNSPECIFIED.)
GEOMETRIC_REPRESENTATION_ITEM()
RATIONAL_B_SPLINE_SURFACE(((1.437631979759,1.437631979759,1.437631979759,
1.437631979759,1.437631979759),(0.8541226734138,0.8541226734138,0.8541226734138,
0.8541226734138,0.8541226734138),(0.8541226734138,0.8541226734138,0.8541226734138,
0.8541226734138,0.8541226734138),(1.437631979759,1.437631979759,1.437631979759,
1.437631979759,1.437631979759)))
REPRESENTATION_ITEM('')
SURFACE()
);
#882=(
BOUNDED_SURFACE()
B_SPLINE_SURFACE(3,3,((#210714,#210715,#210716,#210717,#210718,#210719,
#210720,#210721,#210722),(#210723,#210724,#210725,#210726,#210727,#210728,
#210729,#210730,#210731),(#210732,#210733,#210734,#210735,#210736,#210737,
#210738,#210739,#210740),(#210741,#210742,#210743,#210744,#210745,#210746,
#210747,#210748,#210749)),.UNSPECIFIED.,.F.,.F.,.F.)
B_SPLINE_SURFACE_WITH_KNOTS((4,4),(4,1,1,1,1,1,4),(0.,1.),(0.142834382356,
0.1666738071368,0.3344657323532,0.5016433965937,0.6682288560415,0.8361605807089,
0.8659599556051),.UNSPECIFIED.)
GEOMETRIC_REPRESENTATION_ITEM()
RATIONAL_B_SPLINE_SURFACE(((1.449462954636,1.449462954636,1.449462954636,
1.449462954636,1.449462954636,1.449462954636,1.449462954636,1.449462954636,
1.449462954636),(0.8501790151214,0.8501790151214,0.8501790151214,0.8501790151214,
0.8501790151214,0.8501790151214,0.8501790151214,0.8501790151214,0.8501790151214),
(0.8501790151214,0.8501790151214,0.8501790151214,0.8501790151214,0.8501790151214,
0.8501790151214,0.8501790151214,0.8501790151214,0.8501790151214),(1.449462954636,
1.449462954636,1.449462954636,1.449462954636,1.449462954636,1.449462954636,
1.449462954636,1.449462954636,1.449462954636)))
REPRESENTATION_ITEM('')
SURFACE()
);
#883=(
BOUNDED_SURFACE()
B_SPLINE_SURFACE(3,3,((#210760,#210761,#210762,#210763,#210764,#210765,
#210766,#210767,#210768,#210769,#210770),(#210771,#210772,#210773,#210774,
#210775,#210776,#210777,#210778,#210779,#210780,#210781),(#210782,#210783,
#210784,#210785,#210786,#210787,#210788,#210789,#210790,#210791,#210792),
(#210793,#210794,#210795,#210796,#210797,#210798,#210799,#210800,#210801,
#210802,#210803)),.UNSPECIFIED.,.F.,.F.,.F.)
B_SPLINE_SURFACE_WITH_KNOTS((4,4),(4,1,1,1,1,1,1,1,4),(0.,1.),(0.7960029850739,
0.811320970361,0.839906804778,0.867094600676,0.8934575037229,0.9184660505196,
0.9406611403856,0.9602025027284,0.9763415109343),.UNSPECIFIED.)
GEOMETRIC_REPRESENTATION_ITEM()
RATIONAL_B_SPLINE_SURFACE(((1.965536654885,1.965536654885,1.965536654885,
1.965536654885,1.965536654885,1.965536654885,1.965536654885,1.965536654885,
1.965536654885,1.965536654885,1.965536654885),(0.6781544483715,0.6781544483715,
0.6781544483715,0.6781544483715,0.6781544483715,0.6781544483715,0.6781544483715,
0.6781544483715,0.6781544483715,0.6781544483715,0.6781544483715),(0.6781544483715,
0.6781544483715,0.6781544483715,0.6781544483715,0.6781544483715,0.6781544483715,
0.6781544483715,0.6781544483715,0.6781544483715,0.6781544483715,0.6781544483715),
(1.965536654885,1.965536654885,1.965536654885,1.965536654885,1.965536654885,
1.965536654885,1.965536654885,1.965536654885,1.965536654885,1.965536654885,
1.965536654885)))
REPRESENTATION_ITEM('')
SURFACE()
);
#884=(
BOUNDED_SURFACE()
B_SPLINE_SURFACE(3,3,((#211025,#211026,#211027,#211028,#211029,#211030,
#211031,#211032,#211033,#211034,#211035,#211036,#211037,#211038),(#211039,
#211040,#211041,#211042,#211043,#211044,#211045,#211046,#211047,#211048,
#211049,#211050,#211051,#211052),(#211053,#211054,#211055,#211056,#211057,
#211058,#211059,#211060,#211061,#211062,#211063,#211064,#211065,#211066),
(#211067,#211068,#211069,#211070,#211071,#211072,#211073,#211074,#211075,
#211076,#211077,#211078,#211079,#211080)),.UNSPECIFIED.,.F.,.F.,.F.)
B_SPLINE_SURFACE_WITH_KNOTS((4,4),(4,1,1,1,1,1,1,1,1,1,1,4),(0.,1.),(0.04396431381159,
0.0642345533876,0.1213347310903,0.1727406260858,0.2192086710342,0.261379858927,
0.2995722586399,0.3366438272851,0.3777680339125,0.4239529599299,0.4714805291232,
0.4745419129027),.UNSPECIFIED.)
GEOMETRIC_REPRESENTATION_ITEM()
RATIONAL_B_SPLINE_SURFACE(((1.77477914779,1.77477914779,1.77477914779,1.77477914779,
1.77477914779,1.77477914779,1.77477914779,1.77477914779,1.77477914779,1.77477914779,
1.77477914779,1.77477914779,1.77477914779,1.77477914779),(0.7417402840702,
0.7417402840702,0.7417402840702,0.7417402840702,0.7417402840702,0.7417402840702,
0.7417402840702,0.7417402840702,0.7417402840702,0.7417402840702,0.7417402840702,
0.7417402840702,0.7417402840702,0.7417402840702),(0.7417402840702,0.7417402840702,
0.7417402840702,0.7417402840702,0.7417402840702,0.7417402840702,0.7417402840702,
0.7417402840702,0.7417402840702,0.7417402840702,0.7417402840702,0.7417402840702,
0.7417402840702,0.7417402840702),(1.77477914779,1.77477914779,1.77477914779,
1.77477914779,1.77477914779,1.77477914779,1.77477914779,1.77477914779,1.77477914779,
1.77477914779,1.77477914779,1.77477914779,1.77477914779,1.77477914779)))
REPRESENTATION_ITEM('')
SURFACE()
);
#885=(
BOUNDED_SURFACE()
B_SPLINE_SURFACE(3,3,((#211109,#211110,#211111,#211112,#211113,#211114,
#211115,#211116,#211117,#211118,#211119,#211120,#211121,#211122,#211123,
#211124,#211125),(#211126,#211127,#211128,#211129,#211130,#211131,#211132,
#211133,#211134,#211135,#211136,#211137,#211138,#211139,#211140,#211141,
#211142),(#211143,#211144,#211145,#211146,#211147,#211148,#211149,#211150,
#211151,#211152,#211153,#211154,#211155,#211156,#211157,#211158,#211159),
(#211160,#211161,#211162,#211163,#211164,#211165,#211166,#211167,#211168,
#211169,#211170,#211171,#211172,#211173,#211174,#211175,#211176)),
 .UNSPECIFIED.,.F.,.F.,.F.)
B_SPLINE_SURFACE_WITH_KNOTS((4,4),(4,1,1,1,1,1,1,1,1,1,1,1,1,1,4),(0.,1.),
(0.5249394338232,0.5444237446729,0.5682867885203,0.5910798837103,0.6133151484573,
0.6357688881823,0.6598225954515,0.6864227474354,0.7159547498345,0.7488567187823,
0.7862795950153,0.8286836620417,0.8734680042812,0.9150991824769,0.9559987867241),
 .UNSPECIFIED.)
GEOMETRIC_REPRESENTATION_ITEM()
RATIONAL_B_SPLINE_SURFACE(((1.774782752509,1.774782752509,1.774782752509,
1.774782752509,1.774782752509,1.774782752509,1.774782752509,1.774782752509,
1.774782752509,1.774782752509,1.774782752509,1.774782752509,1.774782752509,
1.774782752509,1.774782752509,1.774782752509,1.774782752509),(0.7417390824971,
0.7417390824971,0.7417390824971,0.7417390824971,0.7417390824971,0.7417390824971,
0.7417390824971,0.7417390824971,0.7417390824971,0.7417390824971,0.7417390824971,
0.7417390824971,0.7417390824971,0.7417390824971,0.7417390824971,0.7417390824971,
0.7417390824971),(0.7417390824971,0.7417390824971,0.7417390824971,0.7417390824971,
0.7417390824971,0.7417390824971,0.7417390824971,0.7417390824971,0.7417390824971,
0.7417390824971,0.7417390824971,0.7417390824971,0.7417390824971,0.7417390824971,
0.7417390824971,0.7417390824971,0.7417390824971),(1.774782752509,1.774782752509,
1.774782752509,1.774782752509,1.774782752509,1.774782752509,1.774782752509,
1.774782752509,1.774782752509,1.774782752509,1.774782752509,1.774782752509,
1.774782752509,1.774782752509,1.774782752509,1.774782752509,1.774782752509)))
REPRESENTATION_ITEM('')
SURFACE()
);
#886=(
BOUNDED_SURFACE()
B_SPLINE_SURFACE(3,3,((#211348,#211349,#211350,#211351,#211352),(#211353,
#211354,#211355,#211356,#211357),(#211358,#211359,#211360,#211361,#211362),
(#211363,#211364,#211365,#211366,#211367)),.UNSPECIFIED.,.F.,.F.,.F.)
B_SPLINE_SURFACE_WITH_KNOTS((4,4),(4,1,4),(0.,1.),(0.08632351010606,0.1469224380402,
0.2070514746945),.UNSPECIFIED.)
GEOMETRIC_REPRESENTATION_ITEM()
RATIONAL_B_SPLINE_SURFACE(((1.422154935903,1.422154935903,1.422154935903,
1.422154935903,1.422154935903),(0.8592816880324,0.8592816880324,0.8592816880324,
0.8592816880324,0.8592816880324),(0.8592816880324,0.8592816880324,0.8592816880324,
0.8592816880324,0.8592816880324),(1.422154935903,1.422154935903,1.422154935903,
1.422154935903,1.422154935903)))
REPRESENTATION_ITEM('')
SURFACE()
);
#887=(
BOUNDED_SURFACE()
B_SPLINE_SURFACE(3,3,((#211375,#211376,#211377,#211378,#211379),(#211380,
#211381,#211382,#211383,#211384),(#211385,#211386,#211387,#211388,#211389),
(#211390,#211391,#211392,#211393,#211394)),.UNSPECIFIED.,.F.,.F.,.F.)
B_SPLINE_SURFACE_WITH_KNOTS((4,4),(4,1,4),(0.,1.),(0.7923352925239,0.8437812671365,
0.9138269835417),.UNSPECIFIED.)
GEOMETRIC_REPRESENTATION_ITEM()
RATIONAL_B_SPLINE_SURFACE(((1.464471251073,1.464471251073,1.464471251073,
1.464471251073,1.464471251073),(0.8451762496424,0.8451762496424,0.8451762496424,
0.8451762496424,0.8451762496424),(0.8451762496424,0.8451762496424,0.8451762496424,
0.8451762496424,0.8451762496424),(1.464471251073,1.464471251073,1.464471251073,
1.464471251073,1.464471251073)))
REPRESENTATION_ITEM('')
SURFACE()
);
#888=(
BOUNDED_SURFACE()
B_SPLINE_SURFACE(3,3,((#211464,#211465,#211466,#211467),(#211468,#211469,
#211470,#211471),(#211472,#211473,#211474,#211475),(#211476,#211477,#211478,
#211479)),.UNSPECIFIED.,.F.,.F.,.F.)
B_SPLINE_SURFACE_WITH_KNOTS((4,4),(4,4),(0.17274967914791,0.823341761081883),
(0.,1.),.UNSPECIFIED.)
GEOMETRIC_REPRESENTATION_ITEM()
RATIONAL_B_SPLINE_SURFACE(((0.83370532856785,0.833538827594121,0.833538827594121,
0.83370532856785),(0.668538916357856,0.668405401101643,0.668405401101643,
0.668538916357856),(0.667552572337669,0.667419254066211,0.667419254066211,
0.667552572337669),(0.83074629650729,0.830580386487825,0.830580386487825,
0.83074629650729)))
REPRESENTATION_ITEM('')
SURFACE()
);
#889=(
BOUNDED_SURFACE()
B_SPLINE_SURFACE(3,3,((#211483,#211484,#211485,#211486),(#211487,#211488,
#211489,#211490),(#211491,#211492,#211493,#211494),(#211495,#211496,#211497,
#211498)),.UNSPECIFIED.,.F.,.F.,.F.)
B_SPLINE_SURFACE_WITH_KNOTS((4,4),(4,4),(0.172749935301726,0.823341761068352),
(0.,1.),.UNSPECIFIED.)
GEOMETRIC_REPRESENTATION_ITEM()
RATIONAL_B_SPLINE_SURFACE(((0.833705133483165,0.83354062098954,0.83354062098954,
0.833705133483165),(0.668538915595097,0.668406994847974,0.668406994847974,
0.668538915595097),(0.667552636601528,0.667420910473833,0.667420910473833,
0.667552636601528),(0.830746296502457,0.830582367867117,0.830582367867117,
0.830746296502457)))
REPRESENTATION_ITEM('')
SURFACE()
);
#890=(
BOUNDED_SURFACE()
B_SPLINE_SURFACE(3,3,((#211802,#211803,#211804,#211805),(#211806,#211807,
#211808,#211809),(#211810,#211811,#211812,#211813),(#211814,#211815,#211816,
#211817)),.UNSPECIFIED.,.F.,.F.,.F.)
B_SPLINE_SURFACE_WITH_KNOTS((4,4),(4,4),(0.172778117514883,0.823341758714383),
(0.,1.),.UNSPECIFIED.)
GEOMETRIC_REPRESENTATION_ITEM()
RATIONAL_B_SPLINE_SURFACE(((0.833683670487875,0.833552286076622,0.833552286076622,
0.833683670487875),(0.668538831047996,0.668433472644293,0.668433472644293,
0.668538831047996),(0.667559705794731,0.66745450169631,0.66745450169631,
0.667559705794731),(0.830746294728078,0.830615373232675,0.830615373232675,
0.830746294728078)))
REPRESENTATION_ITEM('')
SURFACE()
);
#891=(
BOUNDED_SURFACE()
B_SPLINE_SURFACE(3,3,((#211834,#211835,#211836,#211837),(#211838,#211839,
#211840,#211841),(#211842,#211843,#211844,#211845),(#211846,#211847,#211848,
#211849)),.UNSPECIFIED.,.F.,.F.,.F.)
B_SPLINE_SURFACE_WITH_KNOTS((4,4),(4,4),(0.172770501557581,0.823341758672009),
(0.,1.),.UNSPECIFIED.)
GEOMETRIC_REPRESENTATION_ITEM()
RATIONAL_B_SPLINE_SURFACE(((0.83368947046348,0.833563971681588,0.833563971681588,
0.83368947046348),(0.668538854009593,0.668438216044502,0.668438216044502,
0.668538854009593),(0.667557795421123,0.667457305138907,0.667457305138907,
0.667557795421123),(0.830746294698069,0.830621238964802,0.830621238964802,
0.830746294698069)))
REPRESENTATION_ITEM('')
SURFACE()
);
#892=(
BOUNDED_SURFACE()
B_SPLINE_SURFACE(3,3,((#212192,#212193,#212194,#212195,#212196,#212197,
#212198,#212199,#212200,#212201),(#212202,#212203,#212204,#212205,#212206,
#212207,#212208,#212209,#212210,#212211),(#212212,#212213,#212214,#212215,
#212216,#212217,#212218,#212219,#212220,#212221),(#212222,#212223,#212224,
#212225,#212226,#212227,#212228,#212229,#212230,#212231)),.UNSPECIFIED.,
 .F.,.F.,.F.)
B_SPLINE_SURFACE_WITH_KNOTS((4,4),(4,1,1,1,1,1,1,4),(0.,1.),(0.1803656876244,
0.2519236765042,0.3779820026376,0.5034905215133,0.6284993468372,0.7527402383389,
0.8776825978851,0.8936537846896),.UNSPECIFIED.)
GEOMETRIC_REPRESENTATION_ITEM()
RATIONAL_B_SPLINE_SURFACE(((1.444495730218,1.444495730218,1.444495730218,
1.444495730218,1.444495730218,1.444495730218,1.444495730218,1.444495730218,
1.444495730218,1.444495730218),(0.851834756594,0.851834756594,0.851834756594,
0.851834756594,0.851834756594,0.851834756594,0.851834756594,0.851834756594,
0.851834756594,0.851834756594),(0.851834756594,0.851834756594,0.851834756594,
0.851834756594,0.851834756594,0.851834756594,0.851834756594,0.851834756594,
0.851834756594,0.851834756594),(1.444495730218,1.444495730218,1.444495730218,
1.444495730218,1.444495730218,1.444495730218,1.444495730218,1.444495730218,
1.444495730218,1.444495730218)))
REPRESENTATION_ITEM('')
SURFACE()
);
#893=(
BOUNDED_SURFACE()
B_SPLINE_SURFACE(3,3,((#212279,#212280,#212281,#212282,#212283),(#212284,
#212285,#212286,#212287,#212288),(#212289,#212290,#212291,#212292,#212293),
(#212294,#212295,#212296,#212297,#212298)),.UNSPECIFIED.,.F.,.F.,.F.)
B_SPLINE_SURFACE_WITH_KNOTS((4,4),(4,1,4),(0.,1.),(0.144791165207,0.2585924018577,
0.2987037309158),.UNSPECIFIED.)
GEOMETRIC_REPRESENTATION_ITEM()
RATIONAL_B_SPLINE_SURFACE(((1.433945024311,1.433945024311,1.433945024311,
1.433945024311,1.433945024311),(0.8553516585631,0.8553516585631,0.8553516585631,
0.8553516585631,0.8553516585631),(0.8553516585631,0.8553516585631,0.8553516585631,
0.8553516585631,0.8553516585631),(1.433945024311,1.433945024311,1.433945024311,
1.433945024311,1.433945024311)))
REPRESENTATION_ITEM('')
SURFACE()
);
#894=(
BOUNDED_SURFACE()
B_SPLINE_SURFACE(3,3,((#212302,#212303,#212304,#212305,#212306,#212307,
#212308,#212309,#212310,#212311,#212312,#212313,#212314,#212315,#212316),
(#212317,#212318,#212319,#212320,#212321,#212322,#212323,#212324,#212325,
#212326,#212327,#212328,#212329,#212330,#212331),(#212332,#212333,#212334,
#212335,#212336,#212337,#212338,#212339,#212340,#212341,#212342,#212343,
#212344,#212345,#212346),(#212347,#212348,#212349,#212350,#212351,#212352,
#212353,#212354,#212355,#212356,#212357,#212358,#212359,#212360,#212361)),
 .UNSPECIFIED.,.F.,.F.,.F.)
B_SPLINE_SURFACE_WITH_KNOTS((4,4),(4,1,1,1,1,1,1,1,1,1,1,1,4),(0.,1.),(-0.04466112579067,
0.,0.05798617523442,0.1200702922553,0.1862709643565,0.2557778877044,0.3306831110016,
0.4138731441972,0.5062908436911,0.6091090203579,0.7242025883717,0.8536595852933,
0.9101801012085),.UNSPECIFIED.)
GEOMETRIC_REPRESENTATION_ITEM()
RATIONAL_B_SPLINE_SURFACE(((1.407440536149,1.407440536149,1.407440536149,
1.407440536149,1.407440536149,1.407440536149,1.407440536149,1.407440536149,
1.407440536149,1.407440536149,1.407440536149,1.407440536149,1.407440536149,
1.407440536149,1.407440536149),(0.8641864879503,0.8641864879503,0.8641864879503,
0.8641864879503,0.8641864879503,0.8641864879503,0.8641864879503,0.8641864879503,
0.8641864879503,0.8641864879503,0.8641864879503,0.8641864879503,0.8641864879503,
0.8641864879503,0.8641864879503),(0.8641864879503,0.8641864879503,0.8641864879503,
0.8641864879503,0.8641864879503,0.8641864879503,0.8641864879503,0.8641864879503,
0.8641864879503,0.8641864879503,0.8641864879503,0.8641864879503,0.8641864879503,
0.8641864879503,0.8641864879503),(1.407440536149,1.407440536149,1.407440536149,
1.407440536149,1.407440536149,1.407440536149,1.407440536149,1.407440536149,
1.407440536149,1.407440536149,1.407440536149,1.407440536149,1.407440536149,
1.407440536149,1.407440536149)))
REPRESENTATION_ITEM('')
SURFACE()
);
#895=(
BOUNDED_SURFACE()
B_SPLINE_SURFACE(3,3,((#212594,#212595,#212596,#212597),(#212598,#212599,
#212600,#212601),(#212602,#212603,#212604,#212605),(#212606,#212607,#212608,
#212609)),.UNSPECIFIED.,.F.,.F.,.F.)
B_SPLINE_SURFACE_WITH_KNOTS((4,4),(4,4),(0.17665823917195,0.823341759886282),
(0.,1.),.UNSPECIFIED.)
GEOMETRIC_REPRESENTATION_ITEM()
RATIONAL_B_SPLINE_SURFACE(((0.830746296145869,0.830633839855514,0.830633839855514,
0.830746296145869),(0.668532990668519,0.668442492834874,0.668442492834874,
0.668532990668519),(0.668532990432287,0.668442492598674,0.668442492598674,
0.668532990432287),(0.830746295437172,0.830633839146913,0.830633839146913,
0.830746295437172)))
REPRESENTATION_ITEM('')
SURFACE()
);
#896=(
BOUNDED_SURFACE()
B_SPLINE_SURFACE(3,3,((#212626,#212627,#212628,#212629),(#212630,#212631,
#212632,#212633),(#212634,#212635,#212636,#212637),(#212638,#212639,#212640,
#212641)),.UNSPECIFIED.,.F.,.F.,.F.)
B_SPLINE_SURFACE_WITH_KNOTS((4,4),(4,4),(0.172745978873342,0.823341760782472),
(0.,1.),.UNSPECIFIED.)
GEOMETRIC_REPRESENTATION_ITEM()
RATIONAL_B_SPLINE_SURFACE(((0.833708146623534,0.833601351775292,0.833601351775292,
0.833708146623534),(0.668538927386648,0.668453290088293,0.668453290088293,
0.668538927386648),(0.667551643893116,0.667466133062028,0.667466133062028,
0.667551643893116),(0.830746296142938,0.830639880696498,0.830639880696498,
0.830746296142938)))
REPRESENTATION_ITEM('')
SURFACE()
);
#897=(
BOUNDED_SURFACE()
B_SPLINE_SURFACE(3,3,((#213656,#213657,#213658,#213659),(#213660,#213661,
#213662,#213663),(#213664,#213665,#213666,#213667),(#213668,#213669,#213670,
#213671)),.UNSPECIFIED.,.F.,.F.,.F.)
B_SPLINE_SURFACE_WITH_KNOTS((4,4),(4,4),(0.14549076894857,0.854516571688513),
(0.,1.),.UNSPECIFIED.)
GEOMETRIC_REPRESENTATION_ITEM()
RATIONAL_B_SPLINE_SURFACE(((0.987825861403423,0.987804218252428,0.987804218252428,
0.987825861403423),(0.971416776081058,0.971395492451236,0.971395492451236,
0.971416776081058),(0.971416945968228,0.971395662334684,0.971395662334684,
0.971416945968228),(0.987826371064934,0.987804727902773,0.987804727902773,
0.987826371064934)))
REPRESENTATION_ITEM('')
SURFACE()
);
#898=(
BOUNDED_SURFACE()
B_SPLINE_SURFACE(3,3,((#213683,#213684,#213685,#213686),(#213687,#213688,
#213689,#213690),(#213691,#213692,#213693,#213694),(#213695,#213696,#213697,
#213698)),.UNSPECIFIED.,.F.,.F.,.F.)
B_SPLINE_SURFACE_WITH_KNOTS((4,4),(4,4),(0.138746579515156,0.856867138304503),
(0.,1.),.UNSPECIFIED.)
GEOMETRIC_REPRESENTATION_ITEM()
RATIONAL_B_SPLINE_SURFACE(((0.988444747267246,0.988364265368211,0.988364265368211,
0.988444747267246),(0.97172058885698,0.971641468685075,0.971641468685075,
0.97172058885698),(0.971619057807229,0.971539945902262,0.971539945902262,
0.971619057807229),(0.988140154117992,0.988059697019772,0.988059697019772,
0.988140154117992)))
REPRESENTATION_ITEM('')
SURFACE()
);
#899=(
BOUNDED_SURFACE()
B_SPLINE_SURFACE(3,3,((#213726,#213727,#213728,#213729),(#213730,#213731,
#213732,#213733),(#213734,#213735,#213736,#213737),(#213738,#213739,#213740,
#213741)),.UNSPECIFIED.,.F.,.F.,.F.)
B_SPLINE_SURFACE_WITH_KNOTS((4,4),(4,4),(0.145490440678198,0.85451652624655),
(0.,1.),.UNSPECIFIED.)
GEOMETRIC_REPRESENTATION_ITEM()
RATIONAL_B_SPLINE_SURFACE(((0.987825871131,0.987804228425989,0.987804228425989,
0.987825871131),(0.971416746459886,0.971395463269497,0.971395463269497,
0.971416746459886),(0.971416907698326,0.971395624504404,0.971395624504404,
0.971416907698326),(0.987826354846321,0.987804712130712,0.987804712130712,
0.987826354846321)))
REPRESENTATION_ITEM('')
SURFACE()
);
#900=(
BOUNDED_SURFACE()
B_SPLINE_SURFACE(3,3,((#213771,#213772,#213773,#213774,#213775,#213776,
#213777,#213778,#213779,#213780,#213781,#213782),(#213783,#213784,#213785,
#213786,#213787,#213788,#213789,#213790,#213791,#213792,#213793,#213794),
(#213795,#213796,#213797,#213798,#213799,#213800,#213801,#213802,#213803,
#213804,#213805,#213806),(#213807,#213808,#213809,#213810,#213811,#213812,
#213813,#213814,#213815,#213816,#213817,#213818)),.UNSPECIFIED.,.F.,.F.,
 .F.)
B_SPLINE_SURFACE_WITH_KNOTS((4,4),(4,1,1,1,1,1,1,1,1,4),(0.,1.),(0.4907842457099,
0.5053274252418,0.5458089594627,0.5908646298937,0.6412411258875,0.6978932818265,
0.7618790091566,0.8347323083829,0.917102723919,0.9332024054289),
 .UNSPECIFIED.)
GEOMETRIC_REPRESENTATION_ITEM()
RATIONAL_B_SPLINE_SURFACE(((1.774851035487,1.774851035487,1.774851035487,
1.774851035487,1.774851035487,1.774851035487,1.774851035487,1.774851035487,
1.774851035487,1.774851035487,1.774851035487,1.774851035487),(0.7417163215042,
0.7417163215042,0.7417163215042,0.7417163215042,0.7417163215042,0.7417163215042,
0.7417163215042,0.7417163215042,0.7417163215042,0.7417163215042,0.7417163215042,
0.7417163215042),(0.7417163215042,0.7417163215042,0.7417163215042,0.7417163215042,
0.7417163215042,0.7417163215042,0.7417163215042,0.7417163215042,0.7417163215042,
0.7417163215042,0.7417163215042,0.7417163215042),(1.774851035487,1.774851035487,
1.774851035487,1.774851035487,1.774851035487,1.774851035487,1.774851035487,
1.774851035487,1.774851035487,1.774851035487,1.774851035487,1.774851035487)))
REPRESENTATION_ITEM('')
SURFACE()
);
#901=(
BOUNDED_SURFACE()
B_SPLINE_SURFACE(3,3,((#213876,#213877,#213878,#213879,#213880,#213881,
#213882,#213883,#213884,#213885,#213886,#213887),(#213888,#213889,#213890,
#213891,#213892,#213893,#213894,#213895,#213896,#213897,#213898,#213899),
(#213900,#213901,#213902,#213903,#213904,#213905,#213906,#213907,#213908,
#213909,#213910,#213911),(#213912,#213913,#213914,#213915,#213916,#213917,
#213918,#213919,#213920,#213921,#213922,#213923)),.UNSPECIFIED.,.F.,.F.,
 .F.)
B_SPLINE_SURFACE_WITH_KNOTS((4,4),(4,1,1,1,1,1,1,1,1,4),(0.,1.),(0.0007214574686538,
0.1474140956042,0.3011734921372,0.4414133160538,0.5645193605879,0.672884988491,
0.7688165438449,0.8542939443013,0.9308171830784,0.9878147900841),
 .UNSPECIFIED.)
GEOMETRIC_REPRESENTATION_ITEM()
RATIONAL_B_SPLINE_SURFACE(((1.432769321057,1.432769321057,1.432769321057,
1.432769321057,1.432769321057,1.432769321057,1.432769321057,1.432769321057,
1.432769321057,1.432769321057,1.432769321057,1.432769321057),(0.8557435596475,
0.8557435596475,0.8557435596475,0.8557435596475,0.8557435596475,0.8557435596475,
0.8557435596475,0.8557435596475,0.8557435596475,0.8557435596475,0.8557435596475,
0.8557435596475),(0.8557435596475,0.8557435596475,0.8557435596475,0.8557435596475,
0.8557435596475,0.8557435596475,0.8557435596475,0.8557435596475,0.8557435596475,
0.8557435596475,0.8557435596475,0.8557435596475),(1.432769321057,1.432769321057,
1.432769321057,1.432769321057,1.432769321057,1.432769321057,1.432769321057,
1.432769321057,1.432769321057,1.432769321057,1.432769321057,1.432769321057)))
REPRESENTATION_ITEM('')
SURFACE()
);
#902=(
BOUNDED_SURFACE()
B_SPLINE_SURFACE(2,2,((#215155,#215156,#215157),(#215158,#215159,#215160),
(#215161,#215162,#215163)),.UNSPECIFIED.,.F.,.F.,.F.)
B_SPLINE_SURFACE_WITH_KNOTS((3,3),(3,3),(1.22476453697214,1.23386788248271),
(2.60199545963656,2.63312073520763),.UNSPECIFIED.)
GEOMETRIC_REPRESENTATION_ITEM()
RATIONAL_B_SPLINE_SURFACE(((1.,0.999878904596673,1.),(0.999989641155449,
0.99986854700653,0.999989641155449),(1.,0.999878904596673,1.)))
REPRESENTATION_ITEM('')
SURFACE()
);
#903=(
BOUNDED_SURFACE()
B_SPLINE_SURFACE(3,3,((#215301,#215302,#215303,#215304,#215305,#215306,
#215307,#215308,#215309,#215310,#215311,#215312,#215313),(#215314,#215315,
#215316,#215317,#215318,#215319,#215320,#215321,#215322,#215323,#215324,
#215325,#215326),(#215327,#215328,#215329,#215330,#215331,#215332,#215333,
#215334,#215335,#215336,#215337,#215338,#215339),(#215340,#215341,#215342,
#215343,#215344,#215345,#215346,#215347,#215348,#215349,#215350,#215351,
#215352)),.UNSPECIFIED.,.F.,.F.,.F.)
B_SPLINE_SURFACE_WITH_KNOTS((4,4),(4,1,1,1,1,1,1,1,1,1,4),(0.,1.),(0.01409032638133,
0.05803533105502,0.1217175866683,0.1924114883079,0.2713283286546,0.3598432549882,
0.45964633651,0.5728164598389,0.7019053702419,0.8498743168943,0.9986459662632),
 .UNSPECIFIED.)
GEOMETRIC_REPRESENTATION_ITEM()
RATIONAL_B_SPLINE_SURFACE(((1.4738838046,1.4738838046,1.4738838046,1.4738838046,
1.4738838046,1.4738838046,1.4738838046,1.4738838046,1.4738838046,1.4738838046,
1.4738838046,1.4738838046,1.4738838046),(0.8420387318001,0.8420387318001,
0.8420387318001,0.8420387318001,0.8420387318001,0.8420387318001,0.8420387318001,
0.8420387318001,0.8420387318001,0.8420387318001,0.8420387318001,0.8420387318001,
0.8420387318001),(0.8420387318001,0.8420387318001,0.8420387318001,0.8420387318001,
0.8420387318001,0.8420387318001,0.8420387318001,0.8420387318001,0.8420387318001,
0.8420387318001,0.8420387318001,0.8420387318001,0.8420387318001),(1.4738838046,
1.4738838046,1.4738838046,1.4738838046,1.4738838046,1.4738838046,1.4738838046,
1.4738838046,1.4738838046,1.4738838046,1.4738838046,1.4738838046,1.4738838046)))
REPRESENTATION_ITEM('')
SURFACE()
);
#904=(
BOUNDED_SURFACE()
B_SPLINE_SURFACE(3,3,((#215761,#215762,#215763,#215764),(#215765,#215766,
#215767,#215768),(#215769,#215770,#215771,#215772),(#215773,#215774,#215775,
#215776)),.UNSPECIFIED.,.F.,.F.,.F.)
B_SPLINE_SURFACE_WITH_KNOTS((4,4),(4,4),(0.164297738048551,0.831965685513994),
(0.,1.),.UNSPECIFIED.)
GEOMETRIC_REPRESENTATION_ITEM()
RATIONAL_B_SPLINE_SURFACE(((0.989367614265072,0.988960135191478,0.988960135191478,
0.989367614265072),(0.977796608812792,0.97739389535161,0.97739389535161,
0.977796608812792),(0.97773221254379,0.977329525604733,0.977329525604733,
0.97773221254379),(0.989174425458065,0.988767025950848,0.988767025950848,
0.989174425458065)))
REPRESENTATION_ITEM('')
SURFACE()
);
#905=(
BOUNDED_SURFACE()
B_SPLINE_SURFACE(3,3,((#216293,#216294,#216295,#216296,#216297,#216298,
#216299,#216300,#216301),(#216302,#216303,#216304,#216305,#216306,#216307,
#216308,#216309,#216310),(#216311,#216312,#216313,#216314,#216315,#216316,
#216317,#216318,#216319),(#216320,#216321,#216322,#216323,#216324,#216325,
#216326,#216327,#216328)),.UNSPECIFIED.,.F.,.F.,.F.)
B_SPLINE_SURFACE_WITH_KNOTS((4,4),(4,1,1,1,1,1,4),(0.,1.),(0.4902131406412,
0.54121492481,0.6206645112711,0.6975376973765,0.7715292119068,0.8442982560693,
0.922931488982),.UNSPECIFIED.)
GEOMETRIC_REPRESENTATION_ITEM()
RATIONAL_B_SPLINE_SURFACE(((1.343502377023,1.343502377023,1.343502377023,
1.343502377023,1.343502377023,1.343502377023,1.343502377023,1.343502377023,
1.343502377023),(0.8854992076589,0.8854992076589,0.8854992076589,0.8854992076589,
0.8854992076589,0.8854992076589,0.8854992076589,0.8854992076589,0.8854992076589),
(0.8854992076589,0.8854992076589,0.8854992076589,0.8854992076589,0.8854992076589,
0.8854992076589,0.8854992076589,0.8854992076589,0.8854992076589),(1.343502377023,
1.343502377023,1.343502377023,1.343502377023,1.343502377023,1.343502377023,
1.343502377023,1.343502377023,1.343502377023)))
REPRESENTATION_ITEM('')
SURFACE()
);
#906=(
BOUNDED_SURFACE()
B_SPLINE_SURFACE(2,2,((#216457,#216458,#216459),(#216460,#216461,#216462),
(#216463,#216464,#216465)),.UNSPECIFIED.,.F.,.F.,.F.)
B_SPLINE_SURFACE_WITH_KNOTS((3,3),(3,3),(-1.57079557933522,5.65184399827443E-10),
(-0.677490856077125,0.677490856077125),.UNSPECIFIED.)
GEOMETRIC_REPRESENTATION_ITEM()
RATIONAL_B_SPLINE_SURFACE(((1.,0.779148001569244,1.),(0.707107045253567,
0.55094104120485,0.707107045253567),(1.,0.779148001569244,1.)))
REPRESENTATION_ITEM('')
SURFACE()
);
#907=(
BOUNDED_SURFACE()
B_SPLINE_SURFACE(2,2,((#216519,#216520,#216521,#216522,#216523),(#216524,
#216525,#216526,#216527,#216528),(#216529,#216530,#216531,#216532,#216533),
(#216534,#216535,#216536,#216537,#216538),(#216539,#216540,#216541,#216542,
#216543)),.UNSPECIFIED.,.F.,.F.,.F.)
B_SPLINE_SURFACE_WITH_KNOTS((3,2,3),(3,2,3),(-1.57079632666278,-0.785398161904671,
2.85343737016559E-9),(-2.53839456589495,-1.73026727601115,-0.922139986127353),
 .UNSPECIFIED.)
GEOMETRIC_REPRESENTATION_ITEM()
RATIONAL_B_SPLINE_SURFACE(((1.,0.919470935654677,1.,0.919470935654677,1.),
(0.92387953225082,0.849480377950868,0.92387953225082,0.849480377950868,
0.92387953225082),(1.,0.919470935654677,1.,0.919470935654677,1.),(0.923879532250965,
0.849480377951,0.923879532250965,0.849480377951,0.923879532250965),(1.,
0.919470935654677,1.,0.919470935654677,1.)))
REPRESENTATION_ITEM('')
SURFACE()
);
#908=(
BOUNDED_SURFACE()
B_SPLINE_SURFACE(3,3,((#216581,#216582,#216583,#216584,#216585,#216586,
#216587,#216588,#216589,#216590),(#216591,#216592,#216593,#216594,#216595,
#216596,#216597,#216598,#216599,#216600),(#216601,#216602,#216603,#216604,
#216605,#216606,#216607,#216608,#216609,#216610),(#216611,#216612,#216613,
#216614,#216615,#216616,#216617,#216618,#216619,#216620)),.UNSPECIFIED.,
 .F.,.F.,.F.)
B_SPLINE_SURFACE_WITH_KNOTS((4,4),(4,1,1,1,1,1,1,4),(0.,1.),(0.07349929967968,
0.07666818330629,0.1504058519829,0.2237921598655,0.2987010715993,0.3753529480494,
0.4518399990395,0.5146035191446),.UNSPECIFIED.)
GEOMETRIC_REPRESENTATION_ITEM()
RATIONAL_B_SPLINE_SURFACE(((1.45557497068,1.45557497068,1.45557497068,1.45557497068,
1.45557497068,1.45557497068,1.45557497068,1.45557497068,1.45557497068,1.45557497068),
(0.84814167644,0.84814167644,0.84814167644,0.84814167644,0.84814167644,
0.84814167644,0.84814167644,0.84814167644,0.84814167644,0.84814167644),
(0.84814167644,0.84814167644,0.84814167644,0.84814167644,0.84814167644,
0.84814167644,0.84814167644,0.84814167644,0.84814167644,0.84814167644),
(1.45557497068,1.45557497068,1.45557497068,1.45557497068,1.45557497068,
1.45557497068,1.45557497068,1.45557497068,1.45557497068,1.45557497068)))
REPRESENTATION_ITEM('')
SURFACE()
);
#909=(
BOUNDED_SURFACE()
B_SPLINE_SURFACE(3,3,((#217705,#217706,#217707,#217708,#217709,#217710,
#217711,#217712,#217713),(#217714,#217715,#217716,#217717,#217718,#217719,
#217720,#217721,#217722),(#217723,#217724,#217725,#217726,#217727,#217728,
#217729,#217730,#217731),(#217732,#217733,#217734,#217735,#217736,#217737,
#217738,#217739,#217740)),.UNSPECIFIED.,.F.,.F.,.F.)
B_SPLINE_SURFACE_WITH_KNOTS((4,4),(4,1,1,1,1,1,4),(0.,1.),(0.3799465746116,
0.4187892513514,0.4452425188682,0.47515079986,0.5088368726422,0.5471243317432,
0.6125114239803),.UNSPECIFIED.)
GEOMETRIC_REPRESENTATION_ITEM()
RATIONAL_B_SPLINE_SURFACE(((1.302960691653,1.302960691653,1.302960691653,
1.302960691653,1.302960691653,1.302960691653,1.302960691653,1.302960691653,
1.302960691653),(0.8990131027822,0.8990131027822,0.8990131027822,0.8990131027822,
0.8990131027822,0.8990131027822,0.8990131027822,0.8990131027822,0.8990131027822),
(0.8990131027822,0.8990131027822,0.8990131027822,0.8990131027822,0.8990131027822,
0.8990131027822,0.8990131027822,0.8990131027822,0.8990131027822),(1.302960691653,
1.302960691653,1.302960691653,1.302960691653,1.302960691653,1.302960691653,
1.302960691653,1.302960691653,1.302960691653)))
REPRESENTATION_ITEM('')
SURFACE()
);
#910=(
BOUNDED_SURFACE()
B_SPLINE_SURFACE(3,3,((#217880,#217881,#217882,#217883),(#217884,#217885,
#217886,#217887),(#217888,#217889,#217890,#217891),(#217892,#217893,#217894,
#217895),(#217896,#217897,#217898,#217899),(#217900,#217901,#217902,#217903),
(#217904,#217905,#217906,#217907),(#217908,#217909,#217910,#217911),(#217912,
#217913,#217914,#217915),(#217916,#217917,#217918,#217919)),
 .UNSPECIFIED.,.F.,.F.,.F.)
B_SPLINE_SURFACE_WITH_KNOTS((4,1,1,1,1,1,1,4),(4,4),(0.0172722232812678,
0.02298623522663,0.2246694619471,0.4267023567159,0.6306402553369,0.8342035095642,
0.9770986929648,0.982821243043642),(0.,1.),.UNSPECIFIED.)
GEOMETRIC_REPRESENTATION_ITEM()
RATIONAL_B_SPLINE_SURFACE(((1.,0.978173822322273,0.978173822322273,1.),
(1.,0.978173822322273,0.978173822322273,1.),(1.,0.978173822322273,0.978173822322273,
1.),(1.,0.978173822322273,0.978173822322273,1.),(1.,0.978173822322273,0.978173822322273,
1.),(1.,0.978173822322273,0.978173822322273,1.),(1.,0.978173822322273,0.978173822322273,
1.),(1.,0.978173822322273,0.978173822322273,1.),(1.,0.978173822322273,0.978173822322273,
1.),(1.,0.978173822322273,0.978173822322273,1.)))
REPRESENTATION_ITEM('')
SURFACE()
);
#911=(
BOUNDED_SURFACE()
B_SPLINE_SURFACE(3,3,((#217933,#217934,#217935,#217936),(#217937,#217938,
#217939,#217940),(#217941,#217942,#217943,#217944),(#217945,#217946,#217947,
#217948),(#217949,#217950,#217951,#217952),(#217953,#217954,#217955,#217956),
(#217957,#217958,#217959,#217960),(#217961,#217962,#217963,#217964),(#217965,
#217966,#217967,#217968)),.UNSPECIFIED.,.F.,.F.,.F.)
B_SPLINE_SURFACE_WITH_KNOTS((4,1,1,1,1,1,4),(4,4),(0.0172425191649903,0.02298618302589,
0.2246714077791,0.4267037947669,0.6306411808191,0.834203923419,0.977094576879769),
(0.,1.),.UNSPECIFIED.)
GEOMETRIC_REPRESENTATION_ITEM()
RATIONAL_B_SPLINE_SURFACE(((1.,0.923908672497657,0.923908672497657,1.),
(1.,0.923908672497657,0.923908672497657,1.),(1.,0.923908672497657,0.923908672497657,
1.),(1.,0.923908672497657,0.923908672497657,1.),(1.,0.923908672497657,0.923908672497657,
1.),(1.,0.923908672497657,0.923908672497657,1.),(1.,0.923908672497657,0.923908672497657,
1.),(1.,0.923908672497657,0.923908672497657,1.),(1.,0.923908672497657,0.923908672497657,
1.)))
REPRESENTATION_ITEM('')
SURFACE()
);
#912=(
BOUNDED_SURFACE()
B_SPLINE_SURFACE(3,3,((#217988,#217989,#217990,#217991),(#217992,#217993,
#217994,#217995),(#217996,#217997,#217998,#217999),(#218000,#218001,#218002,
#218003),(#218004,#218005,#218006,#218007),(#218008,#218009,#218010,#218011),
(#218012,#218013,#218014,#218015),(#218016,#218017,#218018,#218019),(#218020,
#218021,#218022,#218023)),.UNSPECIFIED.,.F.,.F.,.F.)
B_SPLINE_SURFACE_WITH_KNOTS((4,1,1,1,1,1,4),(4,4),(0.0172416243455406,0.02298382285161,
0.2246541020597,0.4266910052461,0.6306329500811,0.834200243089,0.977094088086577),
(0.,1.),.UNSPECIFIED.)
GEOMETRIC_REPRESENTATION_ITEM()
RATIONAL_B_SPLINE_SURFACE(((1.,0.923930435667431,0.923930435667431,1.),
(1.,0.923930435667431,0.923930435667431,1.),(1.,0.923930435667431,0.923930435667431,
1.),(1.,0.923930435667431,0.923930435667431,1.),(1.,0.923930435667431,0.923930435667431,
1.),(1.,0.923930435667431,0.923930435667431,1.),(1.,0.923930435667431,0.923930435667431,
1.),(1.,0.923930435667431,0.923930435667431,1.),(1.,0.923930435667431,0.923930435667431,
1.)))
REPRESENTATION_ITEM('')
SURFACE()
);
#913=(
BOUNDED_SURFACE()
B_SPLINE_SURFACE(3,3,((#218037,#218038,#218039,#218040),(#218041,#218042,
#218043,#218044),(#218045,#218046,#218047,#218048),(#218049,#218050,#218051,
#218052),(#218053,#218054,#218055,#218056),(#218057,#218058,#218059,#218060),
(#218061,#218062,#218063,#218064),(#218065,#218066,#218067,#218068),(#218069,
#218070,#218071,#218072),(#218073,#218074,#218075,#218076)),
 .UNSPECIFIED.,.F.,.F.,.F.)
B_SPLINE_SURFACE_WITH_KNOTS((4,1,1,1,1,1,1,4),(4,4),(0.0172257331362576,
0.02296191639933,0.2246356203734,0.4266773469191,0.6306241605937,0.834196313497,
0.9770967488179,0.982818465037498),(0.,1.),.UNSPECIFIED.)
GEOMETRIC_REPRESENTATION_ITEM()
RATIONAL_B_SPLINE_SURFACE(((1.,0.977944941595359,0.977944941595359,1.),
(1.,0.977944941595359,0.977944941595359,1.),(1.,0.977944941595359,0.977944941595359,
1.),(1.,0.977944941595359,0.977944941595359,1.),(1.,0.977944941595359,0.977944941595359,
1.),(1.,0.977944941595359,0.977944941595359,1.),(1.,0.977944941595359,0.977944941595359,
1.),(1.,0.977944941595359,0.977944941595359,1.),(1.,0.977944941595359,0.977944941595359,
1.),(1.,0.977944941595359,0.977944941595359,1.)))
REPRESENTATION_ITEM('')
SURFACE()
);
#914=(
BOUNDED_SURFACE()
B_SPLINE_SURFACE(3,3,((#218267,#218268,#218269,#218270,#218271,#218272,
#218273,#218274,#218275,#218276,#218277,#218278,#218279,#218280,#218281,
#218282,#218283,#218284,#218285,#218286),(#218287,#218288,#218289,#218290,
#218291,#218292,#218293,#218294,#218295,#218296,#218297,#218298,#218299,
#218300,#218301,#218302,#218303,#218304,#218305,#218306),(#218307,#218308,
#218309,#218310,#218311,#218312,#218313,#218314,#218315,#218316,#218317,
#218318,#218319,#218320,#218321,#218322,#218323,#218324,#218325,#218326),
(#218327,#218328,#218329,#218330,#218331,#218332,#218333,#218334,#218335,
#218336,#218337,#218338,#218339,#218340,#218341,#218342,#218343,#218344,
#218345,#218346)),.UNSPECIFIED.,.F.,.F.,.F.)
B_SPLINE_SURFACE_WITH_KNOTS((4,4),(4,1,1,1,1,1,1,1,1,1,1,1,1,1,1,1,1,4),
(0.,1.),(0.06758094768671,0.08033205964984,0.1584544375597,0.2285632242226,
0.2902204678764,0.3446943552986,0.3931640437862,0.4365298883218,0.4754222601315,
0.5102735346298,0.5417099174714,0.5705438280083,0.5977759162164,0.6250129364671,
0.6525286608014,0.6804114185524,0.7087298248373,0.7291598989941),
 .UNSPECIFIED.)
GEOMETRIC_REPRESENTATION_ITEM()
RATIONAL_B_SPLINE_SURFACE(((1.935591117779,1.935591117779,1.935591117779,
1.935591117779,1.935591117779,1.935591117779,1.935591117779,1.935591117779,
1.935591117779,1.935591117779,1.935591117779,1.935591117779,1.935591117779,
1.935591117779,1.935591117779,1.935591117779,1.935591117779,1.935591117779,
1.935591117779,1.935591117779),(0.6881362940738,0.6881362940738,0.6881362940738,
0.6881362940738,0.6881362940738,0.6881362940738,0.6881362940738,0.6881362940738,
0.6881362940738,0.6881362940738,0.6881362940738,0.6881362940738,0.6881362940738,
0.6881362940738,0.6881362940738,0.6881362940738,0.6881362940738,0.6881362940738,
0.6881362940738,0.6881362940738),(0.6881362940738,0.6881362940738,0.6881362940738,
0.6881362940738,0.6881362940738,0.6881362940738,0.6881362940738,0.6881362940738,
0.6881362940738,0.6881362940738,0.6881362940738,0.6881362940738,0.6881362940738,
0.6881362940738,0.6881362940738,0.6881362940738,0.6881362940738,0.6881362940738,
0.6881362940738,0.6881362940738),(1.935591117779,1.935591117779,1.935591117779,
1.935591117779,1.935591117779,1.935591117779,1.935591117779,1.935591117779,
1.935591117779,1.935591117779,1.935591117779,1.935591117779,1.935591117779,
1.935591117779,1.935591117779,1.935591117779,1.935591117779,1.935591117779,
1.935591117779,1.935591117779)))
REPRESENTATION_ITEM('')
SURFACE()
);
#915=(
BOUNDED_SURFACE()
B_SPLINE_SURFACE(3,3,((#218503,#218504,#218505,#218506,#218507,#218508,
#218509,#218510,#218511,#218512,#218513,#218514,#218515,#218516),(#218517,
#218518,#218519,#218520,#218521,#218522,#218523,#218524,#218525,#218526,
#218527,#218528,#218529,#218530),(#218531,#218532,#218533,#218534,#218535,
#218536,#218537,#218538,#218539,#218540,#218541,#218542,#218543,#218544),
(#218545,#218546,#218547,#218548,#218549,#218550,#218551,#218552,#218553,
#218554,#218555,#218556,#218557,#218558)),.UNSPECIFIED.,.F.,.F.,.F.)
B_SPLINE_SURFACE_WITH_KNOTS((4,4),(4,1,1,1,1,1,1,1,1,1,1,4),(-0.01416685198759,
1.),(0.4671426076092,0.5110013141086,0.538007775504,0.5671674881357,0.5990950983249,
0.6338058859398,0.6716739214064,0.7132515870423,0.7590455175437,0.8096489418635,
0.8658740417851,0.9105595797484),.UNSPECIFIED.)
GEOMETRIC_REPRESENTATION_ITEM()
RATIONAL_B_SPLINE_SURFACE(((1.281666938089,1.281666938089,1.281666938089,
1.281666938089,1.281666938089,1.281666938089,1.281666938089,1.281666938089,
1.281666938089,1.281666938089,1.281666938089,1.281666938089,1.281666938089,
1.281666938089),(0.9112848713771,0.9112848713771,0.9112848713771,0.9112848713771,
0.9112848713771,0.9112848713771,0.9112848713771,0.9112848713771,0.9112848713771,
0.9112848713771,0.9112848713771,0.9112848713771,0.9112848713771,0.9112848713771),
(0.9061822982557,0.9061822982557,0.9061822982557,0.9061822982557,0.9061822982557,
0.9061822982557,0.9061822982557,0.9061822982557,0.9061822982557,0.9061822982557,
0.9061822982557,0.9061822982557,0.9061822982557,0.9061822982557),(1.266359218724,
1.266359218724,1.266359218724,1.266359218724,1.266359218724,1.266359218724,
1.266359218724,1.266359218724,1.266359218724,1.266359218724,1.266359218724,
1.266359218724,1.266359218724,1.266359218724)))
REPRESENTATION_ITEM('')
SURFACE()
);
#916=(
BOUNDED_SURFACE()
B_SPLINE_SURFACE(3,3,((#218701,#218702,#218703,#218704,#218705,#218706,
#218707,#218708,#218709,#218710,#218711,#218712,#218713,#218714,#218715,
#218716,#218717,#218718,#218719),(#218720,#218721,#218722,#218723,#218724,
#218725,#218726,#218727,#218728,#218729,#218730,#218731,#218732,#218733,
#218734,#218735,#218736,#218737,#218738),(#218739,#218740,#218741,#218742,
#218743,#218744,#218745,#218746,#218747,#218748,#218749,#218750,#218751,
#218752,#218753,#218754,#218755,#218756,#218757),(#218758,#218759,#218760,
#218761,#218762,#218763,#218764,#218765,#218766,#218767,#218768,#218769,
#218770,#218771,#218772,#218773,#218774,#218775,#218776)),.UNSPECIFIED.,
 .F.,.F.,.F.)
B_SPLINE_SURFACE_WITH_KNOTS((4,4),(4,1,1,1,1,1,1,1,1,1,1,1,1,1,1,1,4),(0.,
1.),(0.4509920477818,0.4917023264598,0.5078149698496,0.5236921471633,0.5394294221659,
0.5552284194709,0.5717049868082,0.5893659653077,0.6085357601599,0.6294433275393,
0.652234843206,0.6771902371029,0.7046006819235,0.7347803503779,0.7681087067341,
0.8049743695995,0.8793395022446),.UNSPECIFIED.)
GEOMETRIC_REPRESENTATION_ITEM()
RATIONAL_B_SPLINE_SURFACE(((1.302352701872,1.302352701872,1.302352701872,
1.302352701872,1.302352701872,1.302352701872,1.302352701872,1.302352701872,
1.302352701872,1.302352701872,1.302352701872,1.302352701872,1.302352701872,
1.302352701872,1.302352701872,1.302352701872,1.302352701872,1.302352701872,
1.302352701872),(0.8992157660427,0.8992157660427,0.8992157660427,0.8992157660427,
0.8992157660427,0.8992157660427,0.8992157660427,0.8992157660427,0.8992157660427,
0.8992157660427,0.8992157660427,0.8992157660427,0.8992157660427,0.8992157660427,
0.8992157660427,0.8992157660427,0.8992157660427,0.8992157660427,0.8992157660427),
(0.8992157660427,0.8992157660427,0.8992157660427,0.8992157660427,0.8992157660427,
0.8992157660427,0.8992157660427,0.8992157660427,0.8992157660427,0.8992157660427,
0.8992157660427,0.8992157660427,0.8992157660427,0.8992157660427,0.8992157660427,
0.8992157660427,0.8992157660427,0.8992157660427,0.8992157660427),(1.302352701872,
1.302352701872,1.302352701872,1.302352701872,1.302352701872,1.302352701872,
1.302352701872,1.302352701872,1.302352701872,1.302352701872,1.302352701872,
1.302352701872,1.302352701872,1.302352701872,1.302352701872,1.302352701872,
1.302352701872,1.302352701872,1.302352701872)))
REPRESENTATION_ITEM('')
SURFACE()
);
#917=(
BOUNDED_SURFACE()
B_SPLINE_SURFACE(3,3,((#218871,#218872,#218873,#218874,#218875,#218876,
#218877,#218878,#218879,#218880,#218881,#218882,#218883,#218884,#218885,
#218886,#218887,#218888,#218889,#218890),(#218891,#218892,#218893,#218894,
#218895,#218896,#218897,#218898,#218899,#218900,#218901,#218902,#218903,
#218904,#218905,#218906,#218907,#218908,#218909,#218910),(#218911,#218912,
#218913,#218914,#218915,#218916,#218917,#218918,#218919,#218920,#218921,
#218922,#218923,#218924,#218925,#218926,#218927,#218928,#218929,#218930),
(#218931,#218932,#218933,#218934,#218935,#218936,#218937,#218938,#218939,
#218940,#218941,#218942,#218943,#218944,#218945,#218946,#218947,#218948,
#218949,#218950)),.UNSPECIFIED.,.F.,.F.,.F.)
B_SPLINE_SURFACE_WITH_KNOTS((4,4),(4,1,1,1,1,1,1,1,1,1,1,1,1,1,1,1,1,4),
(0.,1.),(0.2706256325212,0.2709154112526,0.2971108853993,0.3236931384638,
0.3507093025927,0.3780328446363,0.4059518958356,0.435829939881,0.4688022959471,
0.5053274252417,0.5458089594625,0.5908646298935,0.6412411258872,0.6978932818261,
0.7618790091562,0.8347323083825,0.9171027239185,0.9333867217746),
 .UNSPECIFIED.)
GEOMETRIC_REPRESENTATION_ITEM()
RATIONAL_B_SPLINE_SURFACE(((1.935606375,1.935606375,1.935606375,1.935606375,
1.935606375,1.935606375,1.935606375,1.935606375,1.935606375,1.935606375,
1.935606375,1.935606375,1.935606375,1.935606375,1.935606375,1.935606375,
1.935606375,1.935606375,1.935606375,1.935606375),(0.6881312083333,0.6881312083333,
0.6881312083333,0.6881312083333,0.6881312083333,0.6881312083333,0.6881312083333,
0.6881312083333,0.6881312083333,0.6881312083333,0.6881312083333,0.6881312083333,
0.6881312083333,0.6881312083333,0.6881312083333,0.6881312083333,0.6881312083333,
0.6881312083333,0.6881312083333,0.6881312083333),(0.6881312083333,0.6881312083333,
0.6881312083333,0.6881312083333,0.6881312083333,0.6881312083333,0.6881312083333,
0.6881312083333,0.6881312083333,0.6881312083333,0.6881312083333,0.6881312083333,
0.6881312083333,0.6881312083333,0.6881312083333,0.6881312083333,0.6881312083333,
0.6881312083333,0.6881312083333,0.6881312083333),(1.935606375,1.935606375,
1.935606375,1.935606375,1.935606375,1.935606375,1.935606375,1.935606375,
1.935606375,1.935606375,1.935606375,1.935606375,1.935606375,1.935606375,
1.935606375,1.935606375,1.935606375,1.935606375,1.935606375,1.935606375)))
REPRESENTATION_ITEM('')
SURFACE()
);
#918=(
BOUNDED_SURFACE()
B_SPLINE_SURFACE(3,3,((#219071,#219072,#219073,#219074,#219075,#219076,
#219077,#219078,#219079,#219080,#219081,#219082,#219083,#219084,#219085,
#219086,#219087,#219088,#219089,#219090),(#219091,#219092,#219093,#219094,
#219095,#219096,#219097,#219098,#219099,#219100,#219101,#219102,#219103,
#219104,#219105,#219106,#219107,#219108,#219109,#219110),(#219111,#219112,
#219113,#219114,#219115,#219116,#219117,#219118,#219119,#219120,#219121,
#219122,#219123,#219124,#219125,#219126,#219127,#219128,#219129,#219130),
(#219131,#219132,#219133,#219134,#219135,#219136,#219137,#219138,#219139,
#219140,#219141,#219142,#219143,#219144,#219145,#219146,#219147,#219148,
#219149,#219150)),.UNSPECIFIED.,.F.,.F.,.F.)
B_SPLINE_SURFACE_WITH_KNOTS((4,4),(4,1,1,1,1,1,1,1,1,1,1,1,1,1,1,1,1,4),
(0.,1.),(0.06758094723969,0.08033205964885,0.1584544375588,0.2285632242219,
0.2902204678758,0.344694355298,0.3931640437857,0.4365298883213,0.4754222601312,
0.5102735346295,0.5417099174711,0.5705438280081,0.5977759162161,0.6250129364669,
0.6525286608012,0.6804114185522,0.7087298248371,0.7291598989941),
 .UNSPECIFIED.)
GEOMETRIC_REPRESENTATION_ITEM()
RATIONAL_B_SPLINE_SURFACE(((1.935591117778,1.935591117778,1.935591117778,
1.935591117778,1.935591117778,1.935591117778,1.935591117778,1.935591117778,
1.935591117778,1.935591117778,1.935591117778,1.935591117778,1.935591117778,
1.935591117778,1.935591117778,1.935591117778,1.935591117778,1.935591117778,
1.935591117778,1.935591117778),(0.6881362940738,0.6881362940738,0.6881362940738,
0.6881362940738,0.6881362940738,0.6881362940738,0.6881362940738,0.6881362940738,
0.6881362940738,0.6881362940738,0.6881362940738,0.6881362940738,0.6881362940738,
0.6881362940738,0.6881362940738,0.6881362940738,0.6881362940738,0.6881362940738,
0.6881362940738,0.6881362940738),(0.6881362940738,0.6881362940738,0.6881362940738,
0.6881362940738,0.6881362940738,0.6881362940738,0.6881362940738,0.6881362940738,
0.6881362940738,0.6881362940738,0.6881362940738,0.6881362940738,0.6881362940738,
0.6881362940738,0.6881362940738,0.6881362940738,0.6881362940738,0.6881362940738,
0.6881362940738,0.6881362940738),(1.935591117778,1.935591117778,1.935591117778,
1.935591117778,1.935591117778,1.935591117778,1.935591117778,1.935591117778,
1.935591117778,1.935591117778,1.935591117778,1.935591117778,1.935591117778,
1.935591117778,1.935591117778,1.935591117778,1.935591117778,1.935591117778,
1.935591117778,1.935591117778)))
REPRESENTATION_ITEM('')
SURFACE()
);
#919=(
BOUNDED_SURFACE()
B_SPLINE_SURFACE(3,3,((#219287,#219288,#219289,#219290,#219291,#219292,
#219293,#219294,#219295,#219296,#219297,#219298,#219299),(#219300,#219301,
#219302,#219303,#219304,#219305,#219306,#219307,#219308,#219309,#219310,
#219311,#219312),(#219313,#219314,#219315,#219316,#219317,#219318,#219319,
#219320,#219321,#219322,#219323,#219324,#219325),(#219326,#219327,#219328,
#219329,#219330,#219331,#219332,#219333,#219334,#219335,#219336,#219337,
#219338)),.UNSPECIFIED.,.F.,.F.,.F.)
B_SPLINE_SURFACE_WITH_KNOTS((4,4),(4,1,1,1,1,1,1,1,1,1,4),(0.,1.),(0.4594683793562,
0.4978391969273,0.5327464809412,0.5676938764398,0.6048935462756,0.6453954839357,
0.6897824532706,0.7387211040282,0.7931162608699,0.8539161516824,0.9330721816121),
 .UNSPECIFIED.)
GEOMETRIC_REPRESENTATION_ITEM()
RATIONAL_B_SPLINE_SURFACE(((1.303266306605,1.303266306605,1.303266306605,
1.303266306605,1.303266306605,1.303266306605,1.303266306605,1.303266306605,
1.303266306605,1.303266306605,1.303266306605,1.303266306605,1.303266306605),
(0.8989112311318,0.8989112311318,0.8989112311318,0.8989112311318,0.8989112311318,
0.8989112311318,0.8989112311318,0.8989112311318,0.8989112311318,0.8989112311318,
0.8989112311318,0.8989112311318,0.8989112311318),(0.8989112311318,0.8989112311318,
0.8989112311318,0.8989112311318,0.8989112311318,0.8989112311318,0.8989112311318,
0.8989112311318,0.8989112311318,0.8989112311318,0.8989112311318,0.8989112311318,
0.8989112311318),(1.303266306605,1.303266306605,1.303266306605,1.303266306605,
1.303266306605,1.303266306605,1.303266306605,1.303266306605,1.303266306605,
1.303266306605,1.303266306605,1.303266306605,1.303266306605)))
REPRESENTATION_ITEM('')
SURFACE()
);
#920=(
BOUNDED_SURFACE()
B_SPLINE_SURFACE(3,3,((#219354,#219355,#219356,#219357,#219358,#219359),
(#219360,#219361,#219362,#219363,#219364,#219365),(#219366,#219367,#219368,
#219369,#219370,#219371),(#219372,#219373,#219374,#219375,#219376,#219377)),
 .UNSPECIFIED.,.F.,.F.,.F.)
B_SPLINE_SURFACE_WITH_KNOTS((4,4),(4,1,1,4),(0.,1.),(0.7821659326422,0.8148801057874,
0.9030162238374,0.9386199446332),.UNSPECIFIED.)
GEOMETRIC_REPRESENTATION_ITEM()
RATIONAL_B_SPLINE_SURFACE(((1.136956549114,1.136956549114,1.136956549114,
1.136956549114,1.136956549114,1.136956549114),(0.9543478168394,0.954347816962,
0.9543478169618,0.9543478169619,0.9543478169619,0.9543478169619),(0.9543478168394,
0.954347816962,0.9543478169618,0.9543478169619,0.9543478169619,0.9543478169619),
(1.136956549114,1.136956549114,1.136956549114,1.136956549114,1.136956549114,
1.136956549114)))
REPRESENTATION_ITEM('')
SURFACE()
);
#921=(
BOUNDED_SURFACE()
B_SPLINE_SURFACE(3,3,((#219390,#219391,#219392,#219393,#219394,#219395,
#219396,#219397,#219398,#219399,#219400,#219401,#219402,#219403,#219404,
#219405,#219406,#219407,#219408,#219409,#219410),(#219411,#219412,#219413,
#219414,#219415,#219416,#219417,#219418,#219419,#219420,#219421,#219422,
#219423,#219424,#219425,#219426,#219427,#219428,#219429,#219430,#219431),
(#219432,#219433,#219434,#219435,#219436,#219437,#219438,#219439,#219440,
#219441,#219442,#219443,#219444,#219445,#219446,#219447,#219448,#219449,
#219450,#219451,#219452),(#219453,#219454,#219455,#219456,#219457,#219458,
#219459,#219460,#219461,#219462,#219463,#219464,#219465,#219466,#219467,
#219468,#219469,#219470,#219471,#219472,#219473)),.UNSPECIFIED.,.F.,.F.,
 .F.)
B_SPLINE_SURFACE_WITH_KNOTS((4,4),(4,1,1,1,1,1,1,1,1,1,1,1,1,1,1,1,1,1,
4),(0.,1.),(0.4485966416675,0.4515892331905,0.4865785414562,0.517836428614,
0.5463545322506,0.5731163542,0.5993505802948,0.6257375430913,0.6525369689667,
0.6799632442385,0.7081150405296,0.7368306801617,0.7657955089949,0.7947306568149,
0.8235207529516,0.8521879030424,0.8807591236913,0.9092815929343,0.9339576986622),
 .UNSPECIFIED.)
GEOMETRIC_REPRESENTATION_ITEM()
RATIONAL_B_SPLINE_SURFACE(((1.423143558977,1.423143558977,1.423143558977,
1.423143558977,1.423143558977,1.423143558977,1.423143558977,1.423143558977,
1.423143558977,1.423143558977,1.423143558977,1.423143558977,1.423143558977,
1.423143558977,1.423143558977,1.423143558977,1.423143558977,1.423143558977,
1.423143558977,1.423143558977,1.423143558977),(0.8589521470076,0.8589521470076,
0.8589521470076,0.8589521470076,0.8589521470076,0.8589521470076,0.8589521470076,
0.8589521470076,0.8589521470076,0.8589521470076,0.8589521470076,0.8589521470076,
0.8589521470076,0.8589521470076,0.8589521470076,0.8589521470076,0.8589521470076,
0.8589521470076,0.8589521470076,0.8589521470076,0.8589521470076),(0.8589521470076,
0.8589521470076,0.8589521470076,0.8589521470076,0.8589521470076,0.8589521470076,
0.8589521470076,0.8589521470076,0.8589521470076,0.8589521470076,0.8589521470076,
0.8589521470076,0.8589521470076,0.8589521470076,0.8589521470076,0.8589521470076,
0.8589521470076,0.8589521470076,0.8589521470076,0.8589521470076,0.8589521470076),
(1.423143558977,1.423143558977,1.423143558977,1.423143558977,1.423143558977,
1.423143558977,1.423143558977,1.423143558977,1.423143558977,1.423143558977,
1.423143558977,1.423143558977,1.423143558977,1.423143558977,1.423143558977,
1.423143558977,1.423143558977,1.423143558977,1.423143558977,1.423143558977,
1.423143558977)))
REPRESENTATION_ITEM('')
SURFACE()
);
#922=(
BOUNDED_SURFACE()
B_SPLINE_SURFACE(3,3,((#219577,#219578,#219579,#219580,#219581,#219582,
#219583,#219584,#219585,#219586,#219587,#219588,#219589,#219590,#219591,
#219592,#219593,#219594,#219595,#219596,#219597),(#219598,#219599,#219600,
#219601,#219602,#219603,#219604,#219605,#219606,#219607,#219608,#219609,
#219610,#219611,#219612,#219613,#219614,#219615,#219616,#219617,#219618),
(#219619,#219620,#219621,#219622,#219623,#219624,#219625,#219626,#219627,
#219628,#219629,#219630,#219631,#219632,#219633,#219634,#219635,#219636,
#219637,#219638,#219639),(#219640,#219641,#219642,#219643,#219644,#219645,
#219646,#219647,#219648,#219649,#219650,#219651,#219652,#219653,#219654,
#219655,#219656,#219657,#219658,#219659,#219660)),.UNSPECIFIED.,.F.,.F.,
 .F.)
B_SPLINE_SURFACE_WITH_KNOTS((4,4),(4,1,1,1,1,1,1,1,1,1,1,1,1,1,1,1,1,1,
4),(0.,1.),(0.06544316563012,0.07809451514655,0.1115628236582,0.1417887772745,
0.1695772887802,0.1961828064699,0.2226293427809,0.2493741739582,0.2766447651335,
0.3046295759505,0.333307714347,0.3624162455916,0.3916262357292,0.4207252105645,
0.4496762310043,0.4785195215847,0.5072754918454,0.5360214323133,0.5501292645639),
 .UNSPECIFIED.)
GEOMETRIC_REPRESENTATION_ITEM()
RATIONAL_B_SPLINE_SURFACE(((1.464450942064,1.464450942064,1.464450942064,
1.464450942064,1.464450942064,1.464450942064,1.464450942064,1.464450942064,
1.464450942064,1.464450942064,1.464450942064,1.464450942064,1.464450942064,
1.464450942064,1.464450942064,1.464450942064,1.464450942064,1.464450942064,
1.464450942064,1.464450942064,1.464450942064),(0.8451830193119,0.8451830193119,
0.8451830193119,0.8451830193119,0.8451830193119,0.8451830193119,0.8451830193119,
0.8451830193119,0.8451830193119,0.8451830193119,0.8451830193119,0.8451830193119,
0.8451830193119,0.8451830193119,0.8451830193119,0.8451830193119,0.8451830193119,
0.8451830193119,0.8451830193119,0.8451830193119,0.8451830193119),(0.8451830193119,
0.8451830193119,0.8451830193119,0.8451830193119,0.8451830193119,0.8451830193119,
0.8451830193119,0.8451830193119,0.8451830193119,0.8451830193119,0.8451830193119,
0.8451830193119,0.8451830193119,0.8451830193119,0.8451830193119,0.8451830193119,
0.8451830193119,0.8451830193119,0.8451830193119,0.8451830193119,0.8451830193119),
(1.464450942064,1.464450942064,1.464450942064,1.464450942064,1.464450942064,
1.464450942064,1.464450942064,1.464450942064,1.464450942064,1.464450942064,
1.464450942064,1.464450942064,1.464450942064,1.464450942064,1.464450942064,
1.464450942064,1.464450942064,1.464450942064,1.464450942064,1.464450942064,
1.464450942064)))
REPRESENTATION_ITEM('')
SURFACE()
);
#923=(
BOUNDED_SURFACE()
B_SPLINE_SURFACE(3,3,((#219708,#219709,#219710,#219711,#219712,#219713,
#219714,#219715,#219716,#219717),(#219718,#219719,#219720,#219721,#219722,
#219723,#219724,#219725,#219726,#219727),(#219728,#219729,#219730,#219731,
#219732,#219733,#219734,#219735,#219736,#219737),(#219738,#219739,#219740,
#219741,#219742,#219743,#219744,#219745,#219746,#219747)),.UNSPECIFIED.,
 .F.,.F.,.F.)
B_SPLINE_SURFACE_WITH_KNOTS((4,4),(4,1,1,1,1,1,1,4),(0.,1.),(0.1245693083666,
0.1425168826858,0.28559754197,0.4287549408937,0.5721469340426,0.7151741325022,
0.8588786852637,0.8914303811829),.UNSPECIFIED.)
GEOMETRIC_REPRESENTATION_ITEM()
RATIONAL_B_SPLINE_SURFACE(((1.431826613347,1.431826613347,1.431826613347,
1.431826613347,1.431826613347,1.431826613347,1.431826613347,1.431826613347,
1.431826613347,1.431826613347),(0.8560577955508,0.8560577955508,0.8560577955508,
0.8560577955508,0.8560577955508,0.8560577955508,0.8560577955508,0.8560577955508,
0.8560577955508,0.8560577955508),(0.8560577955508,0.8560577955508,0.8560577955508,
0.8560577955508,0.8560577955508,0.8560577955508,0.8560577955508,0.8560577955508,
0.8560577955508,0.8560577955508),(1.431826613347,1.431826613347,1.431826613347,
1.431826613347,1.431826613347,1.431826613347,1.431826613347,1.431826613347,
1.431826613347,1.431826613347)))
REPRESENTATION_ITEM('')
SURFACE()
);
#924=(
BOUNDED_SURFACE()
B_SPLINE_SURFACE(3,3,((#219784,#219785,#219786,#219787),(#219788,#219789,
#219790,#219791),(#219792,#219793,#219794,#219795),(#219796,#219797,#219798,
#219799)),.UNSPECIFIED.,.F.,.F.,.F.)
B_SPLINE_SURFACE_WITH_KNOTS((4,4),(4,4),(0.176658240449248,0.827222872149949),
(0.,1.),.UNSPECIFIED.)
GEOMETRIC_REPRESENTATION_ITEM()
RATIONAL_B_SPLINE_SURFACE(((0.830746295157002,0.83071764456929,0.83071764456929,
0.830746295157002),(0.667559457152167,0.6675364345147,0.6675364345147,0.667559457152167),
(0.668538833422469,0.668515777008498,0.668515777008498,0.668538833422469),
(0.833684423967909,0.833655672050684,0.833655672050684,0.833684423967909)))
REPRESENTATION_ITEM('')
SURFACE()
);
#925=(
BOUNDED_SURFACE()
B_SPLINE_SURFACE(3,3,((#219843,#219844,#219845,#219846),(#219847,#219848,
#219849,#219850),(#219851,#219852,#219853,#219854),(#219855,#219856,#219857,
#219858)),.UNSPECIFIED.,.F.,.F.,.F.)
B_SPLINE_SURFACE_WITH_KNOTS((4,4),(4,4),(0.17277794457505,0.827252024893752),
(0.,1.),.UNSPECIFIED.)
GEOMETRIC_REPRESENTATION_ITEM()
RATIONAL_B_SPLINE_SURFACE(((0.833683801519667,0.833659117002506,0.833659117002506,
0.833683801519667),(0.6675462130882,0.66752644773361,0.66752644773361,0.6675462130882),
(0.667553821156163,0.667534055576306,0.667534055576306,0.667553821156163),
(0.833706625723557,0.833681940530595,0.833681940530595,0.833706625723557)))
REPRESENTATION_ITEM('')
SURFACE()
);
#926=(
BOUNDED_SURFACE()
B_SPLINE_SURFACE(3,3,((#219918,#219919,#219920,#219921),(#219922,#219923,
#219924,#219925),(#219926,#219927,#219928,#219929),(#219930,#219931,#219932,
#219933)),.UNSPECIFIED.,.F.,.F.,.F.)
B_SPLINE_SURFACE_WITH_KNOTS((4,4),(4,4),(0.176658237882644,0.827251727408992),
(0.,1.),.UNSPECIFIED.)
GEOMETRIC_REPRESENTATION_ITEM()
RATIONAL_B_SPLINE_SURFACE(((0.830746296612581,0.830580415238837,0.830580415238837,
0.830746296612581),(0.667552218191801,0.667418923009564,0.667418923009564,
0.667552218191801),(0.668538919040846,0.668405426836615,0.668405426836615,
0.668538919040846),(0.833706399159716,0.833539926719988,0.833539926719988,
0.833706399159716)))
REPRESENTATION_ITEM('')
SURFACE()
);
#927=(
BOUNDED_SURFACE()
B_SPLINE_SURFACE(3,3,((#219937,#219938,#219939,#219940,#219941,#219942,
#219943,#219944,#219945,#219946),(#219947,#219948,#219949,#219950,#219951,
#219952,#219953,#219954,#219955,#219956),(#219957,#219958,#219959,#219960,
#219961,#219962,#219963,#219964,#219965,#219966),(#219967,#219968,#219969,
#219970,#219971,#219972,#219973,#219974,#219975,#219976)),.UNSPECIFIED.,
 .F.,.F.,.F.)
B_SPLINE_SURFACE_WITH_KNOTS((4,4),(4,1,1,1,1,1,1,4),(0.,1.),(0.1077137687501,
0.1430674493699,0.2864567240646,0.4296563409717,0.5730100653023,0.7159469531951,
0.8592404712377,0.8743210910787),.UNSPECIFIED.)
GEOMETRIC_REPRESENTATION_ITEM()
RATIONAL_B_SPLINE_SURFACE(((1.431826536316,1.431826536316,1.431826536316,
1.431826536316,1.431826536316,1.431826536316,1.431826536316,1.431826536316,
1.431826536316,1.431826536316),(0.8560578212278,0.8560578212278,0.8560578212278,
0.8560578212278,0.8560578212278,0.8560578212278,0.8560578212278,0.8560578212278,
0.8560578212278,0.8560578212278),(0.8560578212278,0.8560578212278,0.8560578212278,
0.8560578212278,0.8560578212278,0.8560578212278,0.8560578212278,0.8560578212278,
0.8560578212278,0.8560578212278),(1.431826536316,1.431826536316,1.431826536316,
1.431826536316,1.431826536316,1.431826536316,1.431826536316,1.431826536316,
1.431826536316,1.431826536316)))
REPRESENTATION_ITEM('')
SURFACE()
);
#928=(
BOUNDED_SURFACE()
B_SPLINE_SURFACE(3,3,((#220113,#220114,#220115,#220116,#220117,#220118,
#220119,#220120,#220121,#220122),(#220123,#220124,#220125,#220126,#220127,
#220128,#220129,#220130,#220131,#220132),(#220133,#220134,#220135,#220136,
#220137,#220138,#220139,#220140,#220141,#220142),(#220143,#220144,#220145,
#220146,#220147,#220148,#220149,#220150,#220151,#220152)),.UNSPECIFIED.,
 .F.,.F.,.F.)
B_SPLINE_SURFACE_WITH_KNOTS((4,4),(4,1,1,1,1,1,1,4),(0.,1.),(0.07018738733928,
0.07972994567937,0.1598930058178,0.2400032345978,0.3200978065423,0.3969982099405,
0.470918606544,0.5127186132245),.UNSPECIFIED.)
GEOMETRIC_REPRESENTATION_ITEM()
RATIONAL_B_SPLINE_SURFACE(((1.444844260734,1.444844260734,1.444844260734,
1.444844260734,1.444844260734,1.444844260734,1.444844260734,1.444844260734,
1.444844260734,1.444844260734),(0.8517185797555,0.8517185797555,0.8517185797555,
0.8517185797555,0.8517185797555,0.8517185797555,0.8517185797555,0.8517185797555,
0.8517185797555,0.8517185797555),(0.8517185797555,0.8517185797555,0.8517185797555,
0.8517185797555,0.8517185797555,0.8517185797555,0.8517185797555,0.8517185797555,
0.8517185797555,0.8517185797555),(1.444844260734,1.444844260734,1.444844260734,
1.444844260734,1.444844260734,1.444844260734,1.444844260734,1.444844260734,
1.444844260734,1.444844260734)))
REPRESENTATION_ITEM('')
SURFACE()
);
#929=(
BOUNDED_SURFACE()
B_SPLINE_SURFACE(3,3,((#220217,#220218,#220219,#220220),(#220221,#220222,
#220223,#220224),(#220225,#220226,#220227,#220228),(#220229,#220230,#220231,
#220232)),.UNSPECIFIED.,.F.,.F.,.F.)
B_SPLINE_SURFACE_WITH_KNOTS((4,4),(4,4),(0.176658241630928,0.827224541865574),
(0.,1.),.UNSPECIFIED.)
GEOMETRIC_REPRESENTATION_ITEM()
RATIONAL_B_SPLINE_SURFACE(((0.830746294815388,0.830612376564268,0.830612376564268,
0.830746294815388),(0.667559039401909,0.667451427319093,0.667451427319093,
0.667559039401909),(0.668538839823226,0.668431069794285,0.668431069794285,
0.668538839823226),(0.83368569607934,0.833551303989842,0.833551303989842,
0.83368569607934)))
REPRESENTATION_ITEM('')
SURFACE()
);
#930=(
BOUNDED_SURFACE()
B_SPLINE_SURFACE(3,3,((#220268,#220269,#220270,#220271),(#220272,#220273,
#220274,#220275),(#220276,#220277,#220278,#220279),(#220280,#220281,#220282,
#220283)),.UNSPECIFIED.,.F.,.F.,.F.)
B_SPLINE_SURFACE_WITH_KNOTS((4,4),(4,4),(0.176658241406332,0.82722188185808),
(0.,1.),.UNSPECIFIED.)
GEOMETRIC_REPRESENTATION_ITEM()
RATIONAL_B_SPLINE_SURFACE(((0.830746294936595,0.830620074455136,0.830620074455136,
0.830746294936595),(0.667559706540364,0.66745828001812,0.66745828001812,
0.667559706540364),(0.668538831663005,0.668437256376156,0.668437256376156,
0.668538831663005),(0.83368367030452,0.833557003529246,0.833557003529246,
0.83368367030452)))
REPRESENTATION_ITEM('')
SURFACE()
);
#931=(
BOUNDED_SURFACE()
B_SPLINE_SURFACE(3,3,((#220287,#220288,#220289,#220290,#220291,#220292,
#220293,#220294,#220295,#220296),(#220297,#220298,#220299,#220300,#220301,
#220302,#220303,#220304,#220305,#220306),(#220307,#220308,#220309,#220310,
#220311,#220312,#220313,#220314,#220315,#220316),(#220317,#220318,#220319,
#220320,#220321,#220322,#220323,#220324,#220325,#220326)),.UNSPECIFIED.,
 .F.,.F.,.F.)
B_SPLINE_SURFACE_WITH_KNOTS((4,4),(4,1,1,1,1,1,1,4),(0.,1.),(0.1105488585467,
0.1258940102772,0.2529860396601,0.3796595252798,0.5054106680058,0.630043151381,
0.7535212056918,0.8150908467761),.UNSPECIFIED.)
GEOMETRIC_REPRESENTATION_ITEM()
RATIONAL_B_SPLINE_SURFACE(((1.44484829997,1.44484829997,1.44484829997,1.44484829997,
1.44484829997,1.44484829997,1.44484829997,1.44484829997,1.44484829997,1.44484829997),
(0.8517172333433,0.8517172333433,0.8517172333433,0.8517172333433,0.8517172333433,
0.8517172333433,0.8517172333433,0.8517172333433,0.8517172333433,0.8517172333433),
(0.8517172333433,0.8517172333433,0.8517172333433,0.8517172333433,0.8517172333433,
0.8517172333433,0.8517172333433,0.8517172333433,0.8517172333433,0.8517172333433),
(1.44484829997,1.44484829997,1.44484829997,1.44484829997,1.44484829997,
1.44484829997,1.44484829997,1.44484829997,1.44484829997,1.44484829997)))
REPRESENTATION_ITEM('')
SURFACE()
);
#932=(
BOUNDED_SURFACE()
B_SPLINE_SURFACE(3,3,((#220451,#220452,#220453,#220454),(#220455,#220456,
#220457,#220458),(#220459,#220460,#220461,#220462),(#220463,#220464,#220465,
#220466)),.UNSPECIFIED.,.F.,.F.,.F.)
B_SPLINE_SURFACE_WITH_KNOTS((4,4),(4,4),(0.176658238526663,0.823341760663469),
(0.,1.),.UNSPECIFIED.)
GEOMETRIC_REPRESENTATION_ITEM()
RATIONAL_B_SPLINE_SURFACE(((0.830746296680253,0.830639752399693,0.830639752399693,
0.830746296680253),(0.668532990569132,0.668447250353623,0.668447250353623,
0.668532990569132),(0.668532990365986,0.668447250150503,0.668447250150503,
0.668532990365986),(0.830746296070814,0.830639751790332,0.830639751790332,
0.830746296070814)))
REPRESENTATION_ITEM('')
SURFACE()
);
#933=(
BOUNDED_SURFACE()
B_SPLINE_SURFACE(3,3,((#220483,#220484,#220485,#220486,#220487,#220488,
#220489,#220490,#220491,#220492),(#220493,#220494,#220495,#220496,#220497,
#220498,#220499,#220500,#220501,#220502),(#220503,#220504,#220505,#220506,
#220507,#220508,#220509,#220510,#220511,#220512),(#220513,#220514,#220515,
#220516,#220517,#220518,#220519,#220520,#220521,#220522)),.UNSPECIFIED.,
 .F.,.F.,.F.)
B_SPLINE_SURFACE_WITH_KNOTS((4,4),(4,1,1,1,1,1,1,4),(0.,1.),(0.1115055049219,
0.1267072375921,0.2548260828188,0.3822935469311,0.5082352398351,0.6323723632876,
0.7549499306879,0.8154352959458),.UNSPECIFIED.)
GEOMETRIC_REPRESENTATION_ITEM()
RATIONAL_B_SPLINE_SURFACE(((1.444848470734,1.444848470734,1.444848470734,
1.444848470734,1.444848470734,1.444848470734,1.444848470734,1.444848470734,
1.444848470734,1.444848470734),(0.851717176422,0.851717176422,0.851717176422,
0.851717176422,0.851717176422,0.851717176422,0.851717176422,0.851717176422,
0.851717176422,0.851717176422),(0.851717176422,0.851717176422,0.851717176422,
0.851717176422,0.851717176422,0.851717176422,0.851717176422,0.851717176422,
0.851717176422,0.851717176422),(1.444848470734,1.444848470734,1.444848470734,
1.444848470734,1.444848470734,1.444848470734,1.444848470734,1.444848470734,
1.444848470734,1.444848470734)))
REPRESENTATION_ITEM('')
SURFACE()
);
#934=(
BOUNDED_SURFACE()
B_SPLINE_SURFACE(3,3,((#220602,#220603,#220604,#220605,#220606,#220607,
#220608,#220609,#220610,#220611),(#220612,#220613,#220614,#220615,#220616,
#220617,#220618,#220619,#220620,#220621),(#220622,#220623,#220624,#220625,
#220626,#220627,#220628,#220629,#220630,#220631),(#220632,#220633,#220634,
#220635,#220636,#220637,#220638,#220639,#220640,#220641)),.UNSPECIFIED.,
 .F.,.F.,.F.)
B_SPLINE_SURFACE_WITH_KNOTS((4,4),(4,1,1,1,1,1,1,4),(0.,1.),(0.1849505931059,
0.252011478606,0.3781420319798,0.5037121877252,0.6287460881917,0.7529451080994,
0.8778263438505,0.8903016646486),.UNSPECIFIED.)
GEOMETRIC_REPRESENTATION_ITEM()
RATIONAL_B_SPLINE_SURFACE(((1.448513107722,1.448513107722,1.448513107722,
1.448513107722,1.448513107722,1.448513107722,1.448513107722,1.448513107722,
1.448513107722,1.448513107722),(0.8504956307592,0.8504956307592,0.8504956307592,
0.8504956307592,0.8504956307592,0.8504956307592,0.8504956307592,0.8504956307592,
0.8504956307592,0.8504956307592),(0.8504956307592,0.8504956307592,0.8504956307592,
0.8504956307592,0.8504956307592,0.8504956307592,0.8504956307592,0.8504956307592,
0.8504956307592,0.8504956307592),(1.448513107722,1.448513107722,1.448513107722,
1.448513107722,1.448513107722,1.448513107722,1.448513107722,1.448513107722,
1.448513107722,1.448513107722)))
REPRESENTATION_ITEM('')
SURFACE()
);
#935=(
BOUNDED_SURFACE()
B_SPLINE_SURFACE(3,3,((#220708,#220709,#220710,#220711),(#220712,#220713,
#220714,#220715),(#220716,#220717,#220718,#220719),(#220720,#220721,#220722,
#220723)),.UNSPECIFIED.,.F.,.F.,.F.)
B_SPLINE_SURFACE_WITH_KNOTS((4,4),(4,4),(0.176658238994,0.827255300112246),
(0.,1.),.UNSPECIFIED.)
GEOMETRIC_REPRESENTATION_ITEM()
RATIONAL_B_SPLINE_SURFACE(((0.8307462963302,0.83063389501273,0.83063389501273,
0.8307462963302),(0.667551323110679,0.667461002337023,0.667461002337023,
0.667551323110679),(0.668538931249588,0.668448476850954,0.668448476850954,
0.668538931249588),(0.833709120746927,0.833596318554522,0.833596318554522,
0.833709120746927)))
REPRESENTATION_ITEM('')
SURFACE()
);
#936=(
BOUNDED_SURFACE()
B_SPLINE_SURFACE(3,3,((#221282,#221283,#221284,#221285),(#221286,#221287,
#221288,#221289),(#221290,#221291,#221292,#221293),(#221294,#221295,#221296,
#221297)),.UNSPECIFIED.,.F.,.F.,.F.)
B_SPLINE_SURFACE_WITH_KNOTS((4,4),(4,4),(0.0140366920263489,0.980695986337723),
(0.,1.),.UNSPECIFIED.)
GEOMETRIC_REPRESENTATION_ITEM()
RATIONAL_B_SPLINE_SURFACE(((0.999571531924452,0.999514441903356,0.999514441903356,
0.999571531924452),(0.989875844724818,0.989819308467979,0.989819308467979,
0.989875844724818),(0.989823299293791,0.989766766038058,0.989766766038058,
0.989823299293791),(0.999413895631371,0.999356814613591,0.999356814613591,
0.999413895631371)))
REPRESENTATION_ITEM('')
SURFACE()
);
#937=(
BOUNDED_SURFACE()
B_SPLINE_SURFACE(3,3,((#221465,#221466,#221467,#221468,#221469,#221470,
#221471,#221472,#221473,#221474),(#221475,#221476,#221477,#221478,#221479,
#221480,#221481,#221482,#221483,#221484),(#221485,#221486,#221487,#221488,
#221489,#221490,#221491,#221492,#221493,#221494),(#221495,#221496,#221497,
#221498,#221499,#221500,#221501,#221502,#221503,#221504)),.UNSPECIFIED.,
 .F.,.F.,.F.)
B_SPLINE_SURFACE_WITH_KNOTS((4,4),(4,1,1,1,1,1,1,4),(-0.0001023640289282,
1.),(0.4121921565675,0.4987811359687,0.568653384556,0.6308082100932,0.6867044812503,
0.737242321037,0.783013015139,0.8422821698924),.UNSPECIFIED.)
GEOMETRIC_REPRESENTATION_ITEM()
RATIONAL_B_SPLINE_SURFACE(((1.039169125094,1.039169125094,1.039169125094,
1.039169125094,1.039169125094,1.039169125094,1.039169125094,1.039169125094,
1.039169125094,1.039169125094),(0.986948969886801,0.986948969886801,0.986948969886801,
0.986948969886801,0.986948969886801,0.986948969886801,0.986948969886801,
0.986948969886801,0.986948969886801,0.986948969886801),(0.986943625515501,
0.986943625515501,0.986943625515501,0.986943625515501,0.986943625515501,
0.986943625515501,0.986943625515501,0.986943625515501,0.986943625515501,
0.986943625515501),(1.03915309198,1.03915309198,1.03915309198,1.03915309198,
1.03915309198,1.03915309198,1.03915309198,1.03915309198,1.03915309198,1.03915309198)))
REPRESENTATION_ITEM('')
SURFACE()
);
#938=(
BOUNDED_SURFACE()
B_SPLINE_SURFACE(3,3,((#221755,#221756,#221757,#221758,#221759,#221760,
#221761),(#221762,#221763,#221764,#221765,#221766,#221767,#221768),(#221769,
#221770,#221771,#221772,#221773,#221774,#221775),(#221776,#221777,#221778,
#221779,#221780,#221781,#221782)),.UNSPECIFIED.,.F.,.F.,.F.)
B_SPLINE_SURFACE_WITH_KNOTS((4,4),(4,1,1,1,4),(0.,1.000465847353),(-0.04013508991143,
0.,0.0438171772877,0.08819947455237,0.1620612647348),.UNSPECIFIED.)
GEOMETRIC_REPRESENTATION_ITEM()
RATIONAL_B_SPLINE_SURFACE(((1.019102440537,1.019102440537,1.019102440537,
1.019102440537,1.019102440537,1.019102440537,1.019102440537),(0.9936206547261,
0.9936206547261,0.9936206547261,0.9936206547261,0.9936206547261,0.9936206547261,
0.9936206547261),(0.9936325253485,0.9936325253485,0.9936325253485,0.9936325253485,
0.9936325253485,0.9936325253485,0.9936325253485),(1.019138052405,1.019138052405,
1.019138052405,1.019138052405,1.019138052405,1.019138052405,1.019138052405)))
REPRESENTATION_ITEM('')
SURFACE()
);
#939=(
BOUNDED_SURFACE()
B_SPLINE_SURFACE(3,3,((#222415,#222416,#222417,#222418,#222419,#222420,
#222421),(#222422,#222423,#222424,#222425,#222426,#222427,#222428),(#222429,
#222430,#222431,#222432,#222433,#222434,#222435),(#222436,#222437,#222438,
#222439,#222440,#222441,#222442)),.UNSPECIFIED.,.F.,.F.,.F.)
B_SPLINE_SURFACE_WITH_KNOTS((4,4),(4,1,1,1,4),(0.,1.),(0.4393684517805,
0.4632215229154,0.4972105591072,0.5352341673146,0.539105506163),
 .UNSPECIFIED.)
GEOMETRIC_REPRESENTATION_ITEM()
RATIONAL_B_SPLINE_SURFACE(((1.019870482153,1.019870482153,1.019870482153,
1.019870482153,1.019870482153,1.019870482153,1.019870482153),(0.993376505949,
0.993376505949,0.993376505949,0.993376505949,0.993376505949,0.993376505949,
0.993376505949),(0.993376505949,0.993376505949,0.993376505949,0.993376505949,
0.993376505949,0.993376505949,0.993376505949),(1.019870482153,1.019870482153,
1.019870482153,1.019870482153,1.019870482153,1.019870482153,1.019870482153)))
REPRESENTATION_ITEM('')
SURFACE()
);
#940=(
BOUNDED_SURFACE()
B_SPLINE_SURFACE(3,3,((#222454,#222455,#222456,#222457,#222458,#222459,
#222460,#222461,#222462,#222463),(#222464,#222465,#222466,#222467,#222468,
#222469,#222470,#222471,#222472,#222473),(#222474,#222475,#222476,#222477,
#222478,#222479,#222480,#222481,#222482,#222483),(#222484,#222485,#222486,
#222487,#222488,#222489,#222490,#222491,#222492,#222493)),.UNSPECIFIED.,
 .F.,.F.,.F.)
B_SPLINE_SURFACE_WITH_KNOTS((4,4),(4,1,1,1,1,1,1,4),(0.,1.),(0.3694197755381,
0.4465526110679,0.497950750073,0.5552749904496,0.618828439764,0.6883289916963,
0.7625585707934,0.8251639174628),.UNSPECIFIED.)
GEOMETRIC_REPRESENTATION_ITEM()
RATIONAL_B_SPLINE_SURFACE(((1.039139666846,1.039139666846,1.039139666846,
1.039139666846,1.039139666846,1.039139666846,1.039139666846,1.039139666846,
1.039139666846,1.039139666846),(0.9869534443848,0.9869534443848,0.9869534443848,
0.9869534443848,0.9869534443848,0.9869534443848,0.9869534443848,0.9869534443848,
0.9869534443848,0.9869534443848),(0.9869534443848,0.9869534443848,0.9869534443848,
0.9869534443848,0.9869534443848,0.9869534443848,0.9869534443848,0.9869534443848,
0.9869534443848,0.9869534443848),(1.039139666846,1.039139666846,1.039139666846,
1.039139666846,1.039139666846,1.039139666846,1.039139666846,1.039139666846,
1.039139666846,1.039139666846)))
REPRESENTATION_ITEM('')
SURFACE()
);
#941=(
BOUNDED_SURFACE()
B_SPLINE_SURFACE(3,3,((#222510,#222511,#222512,#222513,#222514,#222515,
#222516,#222517,#222518,#222519,#222520,#222521,#222522,#222523,#222524,
#222525),(#222526,#222527,#222528,#222529,#222530,#222531,#222532,#222533,
#222534,#222535,#222536,#222537,#222538,#222539,#222540,#222541),(#222542,
#222543,#222544,#222545,#222546,#222547,#222548,#222549,#222550,#222551,
#222552,#222553,#222554,#222555,#222556,#222557),(#222558,#222559,#222560,
#222561,#222562,#222563,#222564,#222565,#222566,#222567,#222568,#222569,
#222570,#222571,#222572,#222573)),.UNSPECIFIED.,.F.,.F.,.F.)
B_SPLINE_SURFACE_WITH_KNOTS((4,4),(4,1,1,1,1,1,1,1,1,1,1,1,1,4),(-0.001713137220907,
1.),(-0.04268528622243,0.,0.07884055036951,0.1507866264238,0.2168043990793,
0.2778030183698,0.3342995352848,0.3863562092109,0.4341810238507,0.4781170689537,
0.5185158377076,0.5553897063301,0.5902490553693,0.6220540171899),
 .UNSPECIFIED.)
GEOMETRIC_REPRESENTATION_ITEM()
RATIONAL_B_SPLINE_SURFACE(((1.033681084122,1.033681084122,1.033681084122,
1.033681084122,1.033681084122,1.033681084122,1.033681084122,1.033681084122,
1.033681084122,1.033681084122,1.033681084122,1.033681084122,1.033681084122,
1.033681084122,1.033681084122,1.033681084122),(0.9888496430218,0.9888496430218,
0.9888496430218,0.9888496430218,0.9888496430218,0.9888496430218,0.9888496430218,
0.9888496430218,0.9888496430218,0.9888496430218,0.9888496430218,0.9888496430218,
0.9888496430218,0.9888496430218,0.9888496430218,0.9888496430218),(0.9887731028589,
0.9887731028589,0.9887731028589,0.9887731028589,0.9887731028589,0.9887731028589,
0.9887731028589,0.9887731028589,0.9887731028589,0.9887731028589,0.9887731028589,
0.9887731028589,0.9887731028589,0.9887731028589,0.9887731028589,0.9887731028589),
(1.033451463634,1.033451463634,1.033451463634,1.033451463634,1.033451463634,
1.033451463634,1.033451463634,1.033451463634,1.033451463634,1.033451463634,
1.033451463634,1.033451463634,1.033451463634,1.033451463634,1.033451463634,
1.033451463634)))
REPRESENTATION_ITEM('')
SURFACE()
);
#942=(
BOUNDED_SURFACE()
B_SPLINE_SURFACE(3,3,((#222605,#222606,#222607,#222608,#222609,#222610,
#222611,#222612,#222613,#222614,#222615,#222616,#222617),(#222618,#222619,
#222620,#222621,#222622,#222623,#222624,#222625,#222626,#222627,#222628,
#222629,#222630),(#222631,#222632,#222633,#222634,#222635,#222636,#222637,
#222638,#222639,#222640,#222641,#222642,#222643),(#222644,#222645,#222646,
#222647,#222648,#222649,#222650,#222651,#222652,#222653,#222654,#222655,
#222656)),.UNSPECIFIED.,.F.,.F.,.F.)
B_SPLINE_SURFACE_WITH_KNOTS((4,4),(4,1,1,1,1,1,1,1,1,1,4),(0.,1.),(0.5117288715608,
0.5392561735805,0.5868259872394,0.6400444903492,0.6990226035413,0.7606849020276,
0.8188573026239,0.8748968645995,0.9345862103311,1.,1.030844369465),
 .UNSPECIFIED.)
GEOMETRIC_REPRESENTATION_ITEM()
RATIONAL_B_SPLINE_SURFACE(((1.259675190913,1.259675190913,1.259675190913,
1.259675190913,1.259675190913,1.259675190913,1.259675190913,1.259675190913,
1.259675190913,1.259675190913,1.259675190913,1.259675190913,1.259675190913),
(0.9134416030292,0.9134416030292,0.9134416030292,0.9134416030292,0.9134416030292,
0.9134416030292,0.9134416030292,0.9134416030292,0.9134416030292,0.9134416030292,
0.9134416030292,0.9134416030292,0.9134416030292),(0.9134416030292,0.9134416030292,
0.9134416030292,0.9134416030292,0.9134416030292,0.9134416030292,0.9134416030292,
0.9134416030292,0.9134416030292,0.9134416030292,0.9134416030292,0.9134416030292,
0.9134416030292),(1.259675190913,1.259675190913,1.259675190913,1.259675190913,
1.259675190913,1.259675190913,1.259675190913,1.259675190913,1.259675190913,
1.259675190913,1.259675190913,1.259675190913,1.259675190913)))
REPRESENTATION_ITEM('')
SURFACE()
);
#943=(
BOUNDED_SURFACE()
B_SPLINE_SURFACE(3,3,((#222774,#222775,#222776,#222777,#222778,#222779,
#222780,#222781,#222782,#222783,#222784,#222785,#222786,#222787,#222788,
#222789,#222790),(#222791,#222792,#222793,#222794,#222795,#222796,#222797,
#222798,#222799,#222800,#222801,#222802,#222803,#222804,#222805,#222806,
#222807),(#222808,#222809,#222810,#222811,#222812,#222813,#222814,#222815,
#222816,#222817,#222818,#222819,#222820,#222821,#222822,#222823,#222824),
(#222825,#222826,#222827,#222828,#222829,#222830,#222831,#222832,#222833,
#222834,#222835,#222836,#222837,#222838,#222839,#222840,#222841)),
 .UNSPECIFIED.,.F.,.F.,.F.)
B_SPLINE_SURFACE_WITH_KNOTS((4,4),(4,1,1,1,1,1,1,1,1,1,1,1,1,1,4),(0.,1.),
(-0.02818631132751,0.,0.03465363450465,0.07074380647781,0.1121887382471,
0.1587288053782,0.2098910744557,0.2656030249428,0.3261513992568,0.3919839129482,
0.4635994015706,0.5423720139938,0.6279981292886,0.7120136370628,0.7570491600509),
 .UNSPECIFIED.)
GEOMETRIC_REPRESENTATION_ITEM()
RATIONAL_B_SPLINE_SURFACE(((1.404761011672,1.404761011672,1.404761011672,
1.404761011672,1.404761011672,1.404761011672,1.404761011672,1.404761011672,
1.404761011672,1.404761011672,1.404761011672,1.404761011672,1.404761011672,
1.404761011672,1.404761011672,1.404761011672,1.404761011672),(0.8650796627761,
0.8650796627761,0.8650796627761,0.8650796627761,0.8650796627761,0.8650796627761,
0.8650796627761,0.8650796627761,0.8650796627761,0.8650796627761,0.8650796627761,
0.8650796627761,0.8650796627761,0.8650796627761,0.8650796627761,0.8650796627761,
0.8650796627761),(0.8650796627761,0.8650796627761,0.8650796627761,0.8650796627761,
0.8650796627761,0.8650796627761,0.8650796627761,0.8650796627761,0.8650796627761,
0.8650796627761,0.8650796627761,0.8650796627761,0.8650796627761,0.8650796627761,
0.8650796627761,0.8650796627761,0.8650796627761),(1.404761011672,1.404761011672,
1.404761011672,1.404761011672,1.404761011672,1.404761011672,1.404761011672,
1.404761011672,1.404761011672,1.404761011672,1.404761011672,1.404761011672,
1.404761011672,1.404761011672,1.404761011672,1.404761011672,1.404761011672)))
REPRESENTATION_ITEM('')
SURFACE()
);
#944=(
BOUNDED_SURFACE()
B_SPLINE_SURFACE(2,2,((#222939,#222940,#222941,#222942,#222943),(#222944,
#222945,#222946,#222947,#222948),(#222949,#222950,#222951,#222952,#222953),
(#222954,#222955,#222956,#222957,#222958),(#222959,#222960,#222961,#222962,
#222963)),.UNSPECIFIED.,.F.,.F.,.F.)
B_SPLINE_SURFACE_WITH_KNOTS((3,2,3),(3,2,3),(-3.53769117029023E-8,0.785398150158375,
1.57079633569366),(-2.53835756009246,-1.73023027398675,-0.922102987881047),
 .UNSPECIFIED.)
GEOMETRIC_REPRESENTATION_ITEM()
RATIONAL_B_SPLINE_SURFACE(((1.,0.919470936397371,1.,0.919470936397371,1.),
(0.923879528275258,0.849480374981613,0.923879528275258,0.849480374981613,
0.923879528275258),(1.,0.919470936397371,1.,0.919470936397371,1.),(0.923879528275333,
0.849480374981682,0.923879528275333,0.849480374981682,0.923879528275333),
(1.,0.919470936397371,1.,0.919470936397371,1.)))
REPRESENTATION_ITEM('')
SURFACE()
);
#945=(
BOUNDED_SURFACE()
B_SPLINE_SURFACE(3,3,((#223051,#223052,#223053,#223054,#223055,#223056,
#223057,#223058,#223059),(#223060,#223061,#223062,#223063,#223064,#223065,
#223066,#223067,#223068),(#223069,#223070,#223071,#223072,#223073,#223074,
#223075,#223076,#223077),(#223078,#223079,#223080,#223081,#223082,#223083,
#223084,#223085,#223086)),.UNSPECIFIED.,.F.,.F.,.F.)
B_SPLINE_SURFACE_WITH_KNOTS((4,4),(4,1,1,1,1,1,4),(0.,1.),(-0.1939441775826,
0.,0.1669443062848,0.3335053188036,0.4999040704934,0.6663475151552,0.7235681795276),
 .UNSPECIFIED.)
GEOMETRIC_REPRESENTATION_ITEM()
RATIONAL_B_SPLINE_SURFACE(((1.012146937961,1.012146937961,1.012146937961,
1.012146937961,1.012146937961,1.012146937961,1.012146937961,1.012146937961,
1.012146937961),(0.9959510206795,0.9959510206795,0.9959510206795,0.9959510206795,
0.9959510206795,0.9959510206795,0.9959510206795,0.9959510206795,0.9959510206795),
(0.9959510206795,0.9959510206795,0.9959510206795,0.9959510206795,0.9959510206795,
0.9959510206795,0.9959510206795,0.9959510206795,0.9959510206795),(1.012146937961,
1.012146937961,1.012146937961,1.012146937961,1.012146937961,1.012146937961,
1.012146937961,1.012146937961,1.012146937961)))
REPRESENTATION_ITEM('')
SURFACE()
);
#946=(
BOUNDED_SURFACE()
B_SPLINE_SURFACE(3,3,((#223100,#223101,#223102,#223103),(#223104,#223105,
#223106,#223107),(#223108,#223109,#223110,#223111),(#223112,#223113,#223114,
#223115)),.UNSPECIFIED.,.F.,.F.,.F.)
B_SPLINE_SURFACE_WITH_KNOTS((4,4),(4,4),(0.219970525922391,0.78002957716727),
(0.,1.),.UNSPECIFIED.)
GEOMETRIC_REPRESENTATION_ITEM()
RATIONAL_B_SPLINE_SURFACE(((0.973232160448232,0.973224915193051,0.973224915193051,
0.973232160448232),(0.956921027778538,0.95691390395206,0.95691390395206,
0.956921027778538),(0.956921030780916,0.956913906954416,0.956913906954416,
0.956921030780916),(0.973232169455368,0.973224924200121,0.973224924200121,
0.973232169455368)))
REPRESENTATION_ITEM('')
SURFACE()
);
#947=(
BOUNDED_SURFACE()
B_SPLINE_SURFACE(3,3,((#223117,#223118,#223119,#223120),(#223121,#223122,
#223123,#223124),(#223125,#223126,#223127,#223128),(#223129,#223130,#223131,
#223132)),.UNSPECIFIED.,.F.,.F.,.F.)
B_SPLINE_SURFACE_WITH_KNOTS((4,4),(4,4),(0.17561994286486,0.824380055732566),
(0.,1.),.UNSPECIFIED.)
GEOMETRIC_REPRESENTATION_ITEM()
RATIONAL_B_SPLINE_SURFACE(((0.832293838714636,0.832267134536656,0.832267134536656,
0.832293838714636),(0.669778357832053,0.669756867969167,0.669756867969167,
0.669778357832053),(0.669778357480706,0.669756867617831,0.669756867617831,
0.669778357480706),(0.832293837660595,0.832267133482649,0.832267133482649,
0.832293837660595)))
REPRESENTATION_ITEM('')
SURFACE()
);
#948=(
BOUNDED_SURFACE()
B_SPLINE_SURFACE(2,2,((#223140,#223141,#223142,#223143,#223144),(#223145,
#223146,#223147,#223148,#223149),(#223150,#223151,#223152,#223153,#223154),
(#223155,#223156,#223157,#223158,#223159),(#223160,#223161,#223162,#223163,
#223164)),.UNSPECIFIED.,.F.,.F.,.F.)
B_SPLINE_SURFACE_WITH_KNOTS((3,2,3),(3,2,3),(-1.57079634181649,-0.785398169702657,
2.4111746551722E-9),(-2.53835756292409,-1.73023027486836,-0.922102986812636),
 .UNSPECIFIED.)
GEOMETRIC_REPRESENTATION_ITEM()
RATIONAL_B_SPLINE_SURFACE(((1.,0.919470936014038,1.,0.919470936014038,1.),
(0.923879530843559,0.849480376988938,0.923879530843559,0.849480376988938,
0.923879530843559),(1.,0.919470936014038,1.,0.919470936014038,1.),(0.923879530843559,
0.849480376988937,0.923879530843559,0.849480376988937,0.923879530843559),
(1.,0.919470936014038,1.,0.919470936014038,1.)))
REPRESENTATION_ITEM('')
SURFACE()
);
#949=(
BOUNDED_SURFACE()
B_SPLINE_SURFACE(3,3,((#223566,#223567,#223568,#223569,#223570,#223571,
#223572,#223573,#223574,#223575),(#223576,#223577,#223578,#223579,#223580,
#223581,#223582,#223583,#223584,#223585),(#223586,#223587,#223588,#223589,
#223590,#223591,#223592,#223593,#223594,#223595),(#223596,#223597,#223598,
#223599,#223600,#223601,#223602,#223603,#223604,#223605)),.UNSPECIFIED.,
 .F.,.F.,.F.)
B_SPLINE_SURFACE_WITH_KNOTS((4,4),(4,1,1,1,1,1,1,4),(0.177281612165082,
0.82272091058729),(0.186974271071195,0.2550481667113,0.3407002156072,0.4356663374175,
0.5401878868904,0.6528053819414,0.7696652749772,0.828492158249975),
 .UNSPECIFIED.)
GEOMETRIC_REPRESENTATION_ITEM()
RATIONAL_B_SPLINE_SURFACE(((1.17205445281698,1.17205445281698,1.17205445281698,
1.17205445281698,1.17205445281698,1.17205445281698,1.17205445281698,1.17205445281698,
1.17205445281698,1.17205445281698),(0.942647619072336,0.942647619072336,
0.942647619072336,0.942647619072336,0.942647619072336,0.942647619072336,
0.942647619072336,0.942647619072336,0.942647619072336,0.942647619072336),
(0.942648515731243,0.942648515731243,0.942648515731244,0.942648515731243,
0.942648515731243,0.942648515731243,0.942648515731243,0.942648515731243,
0.942648515731243,0.942648515731243),(1.17205714279371,1.17205714279371,
1.17205714279371,1.17205714279371,1.17205714279371,1.17205714279371,1.17205714279371,
1.17205714279371,1.17205714279371,1.17205714279371)))
REPRESENTATION_ITEM('')
SURFACE()
);
#950=(
BOUNDED_SURFACE()
B_SPLINE_SURFACE(3,3,((#223657,#223658,#223659,#223660,#223661,#223662,
#223663,#223664),(#223665,#223666,#223667,#223668,#223669,#223670,#223671,
#223672),(#223673,#223674,#223675,#223676,#223677,#223678,#223679,#223680),
(#223681,#223682,#223683,#223684,#223685,#223686,#223687,#223688)),
 .UNSPECIFIED.,.F.,.F.,.F.)
B_SPLINE_SURFACE_WITH_KNOTS((4,4),(4,1,1,1,1,4),(0.,1.),(0.1086384189838,
0.1933142222746,0.2777354793125,0.3705478285303,0.4644089685595,0.5336762262887),
 .UNSPECIFIED.)
GEOMETRIC_REPRESENTATION_ITEM()
RATIONAL_B_SPLINE_SURFACE(((1.150124145544,1.150124145544,1.150124145544,
1.150124145544,1.150124145544,1.150124145544,1.150124145544,1.150124145544),
(0.949958618152,0.949958618152,0.949958618152,0.949958618152,0.949958618152,
0.949958618152,0.949958618152,0.949958618152),(0.949958618152,0.949958618152,
0.949958618152,0.949958618152,0.949958618152,0.949958618152,0.949958618152,
0.949958618152),(1.150124145544,1.150124145544,1.150124145544,1.150124145544,
1.150124145544,1.150124145544,1.150124145544,1.150124145544)))
REPRESENTATION_ITEM('')
SURFACE()
);
#951=(
BOUNDED_SURFACE()
B_SPLINE_SURFACE(3,3,((#224241,#224242,#224243,#224244),(#224245,#224246,
#224247,#224248),(#224249,#224250,#224251,#224252),(#224253,#224254,#224255,
#224256)),.UNSPECIFIED.,.F.,.F.,.F.)
B_SPLINE_SURFACE_WITH_KNOTS((4,4),(4,4),(0.171727044853796,0.828272935439757),
(0.,1.),.UNSPECIFIED.)
GEOMETRIC_REPRESENTATION_ITEM()
RATIONAL_B_SPLINE_SURFACE(((0.835236126141462,0.83520722122169,0.83520722122169,
0.835236126141462),(0.668795726479902,0.668772581543743,0.668772581543743,
0.668795726479902),(0.668795721484137,0.668772576548151,0.668772576548151,
0.668795721484137),(0.835236111154167,0.835207206234914,0.835207206234914,
0.835236111154167)))
REPRESENTATION_ITEM('')
SURFACE()
);
#952=(
BOUNDED_SURFACE()
B_SPLINE_SURFACE(3,3,((#224329,#224330,#224331,#224332,#224333,#224334),
(#224335,#224336,#224337,#224338,#224339,#224340),(#224341,#224342,#224343,
#224344,#224345,#224346),(#224347,#224348,#224349,#224350,#224351,#224352)),
 .UNSPECIFIED.,.F.,.F.,.F.)
B_SPLINE_SURFACE_WITH_KNOTS((4,4),(4,1,1,4),(-0.2952828125742,1.27301476822),
(-0.06016358223064,0.,0.1886193897002,0.3359812538239),.UNSPECIFIED.)
GEOMETRIC_REPRESENTATION_ITEM()
RATIONAL_B_SPLINE_SURFACE(((1.059785997846,1.059785997846,1.059785997846,
1.059785997846,1.059785997846,1.059785997846),(0.9811873456395,0.9811873456395,
0.9811873456395,0.9811873456395,0.9811873456395,0.9811873456395),(0.9800869583018,
0.9800869583018,0.9800869583018,0.9800869583018,0.9800869583018,0.9800869583018),
(1.056484835833,1.056484835833,1.056484835833,1.056484835833,1.056484835833,
1.056484835833)))
REPRESENTATION_ITEM('')
SURFACE()
);
#953=(
BOUNDED_SURFACE()
B_SPLINE_SURFACE(3,3,((#224802,#224803,#224804,#224805),(#224806,#224807,
#224808,#224809),(#224810,#224811,#224812,#224813),(#224814,#224815,#224816,
#224817)),.UNSPECIFIED.,.F.,.F.,.F.)
B_SPLINE_SURFACE_WITH_KNOTS((4,4),(4,4),(0.17673394095269,0.823265908582008),
(0.,1.),.UNSPECIFIED.)
GEOMETRIC_REPRESENTATION_ITEM()
RATIONAL_B_SPLINE_SURFACE(((0.826997678564049,0.826969928656806,0.826969928656806,
0.826997678564049),(0.661325107933847,0.661302917169739,0.661302917169739,
0.661325107933847),(0.661325069377413,0.661302878614599,0.661302878614599,
0.661325069377413),(0.826997562894745,0.826969812991384,0.826969812991384,
0.826997562894745)))
REPRESENTATION_ITEM('')
SURFACE()
);
#954=(
BOUNDED_SURFACE()
B_SPLINE_SURFACE(3,3,((#224881,#224882,#224883,#224884),(#224885,#224886,
#224887,#224888),(#224889,#224890,#224891,#224892),(#224893,#224894,#224895,
#224896)),.UNSPECIFIED.,.F.,.F.,.F.)
B_SPLINE_SURFACE_WITH_KNOTS((4,4),(4,4),(0.175619936102105,0.828272637303921),
(0.,1.),.UNSPECIFIED.)
GEOMETRIC_REPRESENTATION_ITEM()
RATIONAL_B_SPLINE_SURFACE(((0.832293826735637,0.832264663925269,0.832264663925269,
0.832293826735637),(0.668803225998785,0.668779791748732,0.668779791748732,
0.668803225998785),(0.669784172788357,0.669760704166831,0.669760704166831,
0.669784172788357),(0.835236667104353,0.835207401179564,0.835207401179564,
0.835236667104353)))
REPRESENTATION_ITEM('')
SURFACE()
);
#955=(
BOUNDED_SURFACE()
B_SPLINE_SURFACE(3,3,((#224909,#224910,#224911,#224912),(#224913,#224914,
#224915,#224916),(#224917,#224918,#224919,#224920),(#224921,#224922,#224923,
#224924)),.UNSPECIFIED.,.F.,.F.,.F.)
B_SPLINE_SURFACE_WITH_KNOTS((4,4),(4,4),(0.176756022164119,0.819411045318801),
(0.,1.),.UNSPECIFIED.)
GEOMETRIC_REPRESENTATION_ITEM()
RATIONAL_B_SPLINE_SURFACE(((0.843517612312446,0.843516216448344,0.843516216448344,
0.843517612312446),(0.694588441224003,0.694587291809863,0.694587291809863,
0.694588441224003),(0.693705461954863,0.693704314001889,0.693704314001889,
0.693705461954863),(0.840868674505027,0.840867283024423,0.840867283024423,
0.840868674505027)))
REPRESENTATION_ITEM('')
SURFACE()
);
#956=(
BOUNDED_SURFACE()
B_SPLINE_SURFACE(3,3,((#225008,#225009,#225010,#225011,#225012,#225013,
#225014,#225015,#225016,#225017,#225018),(#225019,#225020,#225021,#225022,
#225023,#225024,#225025,#225026,#225027,#225028,#225029),(#225030,#225031,
#225032,#225033,#225034,#225035,#225036,#225037,#225038,#225039,#225040),
(#225041,#225042,#225043,#225044,#225045,#225046,#225047,#225048,#225049,
#225050,#225051)),.UNSPECIFIED.,.F.,.F.,.F.)
B_SPLINE_SURFACE_WITH_KNOTS((4,4),(4,1,1,1,1,1,1,1,4),(0.218161539669985,
0.778010068552636),(0.0798177122033472,0.1348664074284,0.2519218204358,
0.365065940968,0.4848275434005,0.6118818954358,0.7436545173907,0.8691969115849,
0.90522648334905),.UNSPECIFIED.)
GEOMETRIC_REPRESENTATION_ITEM()
RATIONAL_B_SPLINE_SURFACE(((1.05718526033931,1.05718526033931,1.05718526033931,
1.05718526033931,1.05718526033931,1.05718526033931,1.05718526033931,1.05718526033931,
1.05718526033931,1.05718526033931,1.05718526033931),(0.981456102491961,
0.981456102491961,0.981456102491961,0.981456102491961,0.981456102491961,
0.981456102491961,0.981456102491961,0.981456102491961,0.981456102491961,
0.981456102491961,0.981456102491961),(0.980941763737642,0.980941763737642,
0.980941763737642,0.980941763737642,0.980941763737642,0.980941763737642,
0.980941763737642,0.980941763737642,0.980941763737642,0.980941763737642,
0.980941763737642),(1.05564224407635,1.05564224407635,1.05564224407635,
1.05564224407635,1.05564224407635,1.05564224407635,1.05564224407635,1.05564224407635,
1.05564224407635,1.05564224407635,1.05564224407635)))
REPRESENTATION_ITEM('')
SURFACE()
);
#957=(
BOUNDED_SURFACE()
B_SPLINE_SURFACE(2,2,((#225708,#225709,#225710),(#225711,#225712,#225713),
(#225714,#225715,#225716),(#225717,#225718,#225719),(#225720,#225721,#225722)),
 .UNSPECIFIED.,.F.,.F.,.F.)
B_SPLINE_SURFACE_WITH_KNOTS((3,2,3),(3,3),(-1.5708073778762,-0.785403688685814,
5.04571999649868E-10),(-0.677490770434772,0.677490770434772),
 .UNSPECIFIED.)
GEOMETRIC_REPRESENTATION_ITEM()
RATIONAL_B_SPLINE_SURFACE(((1.,0.779148055253294,1.),(0.923878475193087,
0.719838117237072,0.923878475193087),(1.,0.779148055253294,1.),(0.923878475193178,
0.719838117237143,0.923878475193178),(1.,0.779148055253294,1.)))
REPRESENTATION_ITEM('')
SURFACE()
);
#958=(
BOUNDED_SURFACE()
B_SPLINE_SURFACE(3,3,((#225739,#225740,#225741,#225742,#225743,#225744),
(#225745,#225746,#225747,#225748,#225749,#225750),(#225751,#225752,#225753,
#225754,#225755,#225756),(#225757,#225758,#225759,#225760,#225761,#225762)),
 .UNSPECIFIED.,.F.,.F.,.F.)
B_SPLINE_SURFACE_WITH_KNOTS((4,4),(4,1,1,4),(0.,1.),(0.1799885433486,0.2658630537803,
0.4067968938443,0.5618438013444),.UNSPECIFIED.)
GEOMETRIC_REPRESENTATION_ITEM()
RATIONAL_B_SPLINE_SURFACE(((1.374991993265,1.374991993265,1.374991993265,
1.374991993265,1.374991993265,1.374991993265),(0.8750026689117,0.8750026689117,
0.8750026689117,0.8750026689117,0.8750026689117,0.8750026689117),(0.8750026689117,
0.8750026689117,0.8750026689117,0.8750026689117,0.8750026689117,0.8750026689117),
(1.374991993265,1.374991993265,1.374991993265,1.374991993265,1.374991993265,
1.374991993265)))
REPRESENTATION_ITEM('')
SURFACE()
);
#959=(
BOUNDED_SURFACE()
B_SPLINE_SURFACE(3,3,((#225780,#225781,#225782,#225783,#225784,#225785),
(#225786,#225787,#225788,#225789,#225790,#225791),(#225792,#225793,#225794,
#225795,#225796,#225797),(#225798,#225799,#225800,#225801,#225802,#225803)),
 .UNSPECIFIED.,.F.,.F.,.F.)
B_SPLINE_SURFACE_WITH_KNOTS((4,4),(4,1,1,4),(0.,1.),(0.3332826620145,0.4589264971391,
0.6608904216372,0.8507088856441),.UNSPECIFIED.)
GEOMETRIC_REPRESENTATION_ITEM()
RATIONAL_B_SPLINE_SURFACE(((1.366485683389,1.366485683389,1.366485683389,
1.366485683389,1.366485683389,1.366485683389),(0.8778381055371,0.8778381055371,
0.8778381055371,0.8778381055371,0.8778381055371,0.8778381055371),(0.8778381055371,
0.8778381055371,0.8778381055371,0.8778381055371,0.8778381055371,0.8778381055371),
(1.366485683389,1.366485683389,1.366485683389,1.366485683389,1.366485683389,
1.366485683389)))
REPRESENTATION_ITEM('')
SURFACE()
);
#960=(
BOUNDED_SURFACE()
B_SPLINE_SURFACE(3,3,((#225844,#225845,#225846,#225847,#225848,#225849,
#225850,#225851,#225852),(#225853,#225854,#225855,#225856,#225857,#225858,
#225859,#225860,#225861),(#225862,#225863,#225864,#225865,#225866,#225867,
#225868,#225869,#225870),(#225871,#225872,#225873,#225874,#225875,#225876,
#225877,#225878,#225879)),.UNSPECIFIED.,.F.,.F.,.F.)
B_SPLINE_SURFACE_WITH_KNOTS((4,4),(4,1,1,1,1,1,4),(0.,1.),(0.2711125942416,
0.3262179008919,0.4154198747318,0.5141662000421,0.6174126817858,0.7125842573407,
0.7699247380888),.UNSPECIFIED.)
GEOMETRIC_REPRESENTATION_ITEM()
RATIONAL_B_SPLINE_SURFACE(((1.3434387274,1.3434387274,1.3434387274,1.3434387274,
1.3434387274,1.3434387274,1.3434387274,1.3434387274,1.3434387274),(0.8855204242001,
0.8855204242001,0.8855204242001,0.8855204242001,0.8855204242001,0.8855204242001,
0.8855204242001,0.8855204242001,0.8855204242001),(0.8855204242001,0.8855204242001,
0.8855204242001,0.8855204242001,0.8855204242001,0.8855204242001,0.8855204242001,
0.8855204242001,0.8855204242001),(1.3434387274,1.3434387274,1.3434387274,
1.3434387274,1.3434387274,1.3434387274,1.3434387274,1.3434387274,1.3434387274)))
REPRESENTATION_ITEM('')
SURFACE()
);
#961=(
BOUNDED_SURFACE()
B_SPLINE_SURFACE(3,3,((#226137,#226138,#226139,#226140,#226141,#226142,
#226143),(#226144,#226145,#226146,#226147,#226148,#226149,#226150),(#226151,
#226152,#226153,#226154,#226155,#226156,#226157),(#226158,#226159,#226160,
#226161,#226162,#226163,#226164)),.UNSPECIFIED.,.F.,.F.,.F.)
B_SPLINE_SURFACE_WITH_KNOTS((4,4),(4,1,1,1,4),(0.,1.),(0.2929602558663,
0.2940634951126,0.3191006216646,0.3462589332661,0.3498986800605),
 .UNSPECIFIED.)
GEOMETRIC_REPRESENTATION_ITEM()
RATIONAL_B_SPLINE_SURFACE(((1.217176442573,1.217176442573,1.217176442573,
1.217176442573,1.217176442573,1.217176442573,1.217176442573),(0.9276078524756,
0.9276078524756,0.9276078524756,0.9276078524756,0.9276078524756,0.9276078524756,
0.9276078524756),(0.9276078524756,0.9276078524756,0.9276078524756,0.9276078524756,
0.9276078524756,0.9276078524756,0.9276078524756),(1.217176442573,1.217176442573,
1.217176442573,1.217176442573,1.217176442573,1.217176442573,1.217176442573)))
REPRESENTATION_ITEM('')
SURFACE()
);
#962=(
BOUNDED_SURFACE()
B_SPLINE_SURFACE(3,3,((#226254,#226255,#226256,#226257,#226258,#226259,
#226260,#226261,#226262,#226263,#226264),(#226265,#226266,#226267,#226268,
#226269,#226270,#226271,#226272,#226273,#226274,#226275),(#226276,#226277,
#226278,#226279,#226280,#226281,#226282,#226283,#226284,#226285,#226286),
(#226287,#226288,#226289,#226290,#226291,#226292,#226293,#226294,#226295,
#226296,#226297)),.UNSPECIFIED.,.F.,.F.,.F.)
B_SPLINE_SURFACE_WITH_KNOTS((4,4),(4,1,1,1,1,1,1,1,4),(0.,1.),(0.1253661414288,
0.1437900515679,0.1753793757206,0.2098317710539,0.247383368159,0.288316530614,
0.3329101807595,0.3817882987257,0.3913266207843),.UNSPECIFIED.)
GEOMETRIC_REPRESENTATION_ITEM()
RATIONAL_B_SPLINE_SURFACE(((1.33379368426,1.33379368426,1.33379368426,1.33379368426,
1.33379368426,1.33379368426,1.33379368426,1.33379368426,1.33379368426,1.33379368426,
1.33379368426),(0.8887354385798,0.8887354385798,0.8887354385798,0.8887354385798,
0.8887354385798,0.8887354385798,0.8887354385798,0.8887354385798,0.8887354385798,
0.8887354385798,0.8887354385798),(0.8887354385798,0.8887354385798,0.8887354385798,
0.8887354385798,0.8887354385798,0.8887354385798,0.8887354385798,0.8887354385798,
0.8887354385798,0.8887354385798,0.8887354385798),(1.33379368426,1.33379368426,
1.33379368426,1.33379368426,1.33379368426,1.33379368426,1.33379368426,1.33379368426,
1.33379368426,1.33379368426,1.33379368426)))
REPRESENTATION_ITEM('')
SURFACE()
);
#963=(
BOUNDED_SURFACE()
B_SPLINE_SURFACE(3,3,((#226692,#226693,#226694,#226695,#226696,#226697,
#226698,#226699,#226700,#226701,#226702,#226703),(#226704,#226705,#226706,
#226707,#226708,#226709,#226710,#226711,#226712,#226713,#226714,#226715),
(#226716,#226717,#226718,#226719,#226720,#226721,#226722,#226723,#226724,
#226725,#226726,#226727),(#226728,#226729,#226730,#226731,#226732,#226733,
#226734,#226735,#226736,#226737,#226738,#226739)),.UNSPECIFIED.,.F.,.F.,
 .F.)
B_SPLINE_SURFACE_WITH_KNOTS((4,4),(4,1,1,1,1,1,1,1,1,4),(0.177749446958403,
0.824260813358775),(0.210278619491461,0.2604373181175,0.3262666529535,0.3942198770895,
0.4676057763634,0.5501321201927,0.644712325784,0.7505656627108,0.8684667905851,
0.999999994760202),.UNSPECIFIED.)
GEOMETRIC_REPRESENTATION_ITEM()
RATIONAL_B_SPLINE_SURFACE(((1.17156420022905,1.17156420022905,1.17156420022905,
1.17156420022905,1.17156420022905,1.17156420022905,1.17156420022905,1.17156420022905,
1.17156420022905,1.17156420022905,1.17156420022905,1.17156420022905),(0.942098433155116,
0.942098433155116,0.942098433155116,0.942098433155116,0.942098433155116,
0.942098433155116,0.942098433155116,0.942098433155116,0.942098433155116,
0.942098433155116,0.942098433155116,0.942098433155116),(0.942814158731605,
0.942814158731605,0.942814158731605,0.942814158731605,0.942814158731605,
0.942814158731605,0.942814158731605,0.942814158731605,0.942814158731605,
0.942814158731605,0.942814158731605,0.942814158731605),(1.17371137695852,
1.17371137695852,1.17371137695852,1.17371137695852,1.17371137695852,1.17371137695852,
1.17371137695852,1.17371137695852,1.17371137695852,1.17371137695852,1.17371137695852,
1.17371137695852)))
REPRESENTATION_ITEM('')
SURFACE()
);
#964=(
BOUNDED_SURFACE()
B_SPLINE_SURFACE(3,3,((#226794,#226795,#226796,#226797),(#226798,#226799,
#226800,#226801),(#226802,#226803,#226804,#226805),(#226806,#226807,#226808,
#226809)),.UNSPECIFIED.,.F.,.F.,.F.)
B_SPLINE_SURFACE_WITH_KNOTS((4,4),(4,4),(0.0672921561521004,1.04713045532196),
(0.39949754533821,0.800953938625237),.UNSPECIFIED.)
GEOMETRIC_REPRESENTATION_ITEM()
RATIONAL_B_SPLINE_SURFACE(((1.0113923653946,0.98119740364835,1.01130922982528,
1.1017278439254),(1.01131046298217,0.981117946419682,1.01122733414504,1.10163862615822),
(1.01132129186827,0.981128452011092,1.01123816214108,1.1016504222582),(1.01142485205274,
0.981228920422444,1.01134171381318,1.10176323222496)))
REPRESENTATION_ITEM('')
SURFACE()
);
#965=(
BOUNDED_SURFACE()
B_SPLINE_SURFACE(3,3,((#226906,#226907,#226908,#226909,#226910,#226911,
#226912,#226913,#226914,#226915),(#226916,#226917,#226918,#226919,#226920,
#226921,#226922,#226923,#226924,#226925),(#226926,#226927,#226928,#226929,
#226930,#226931,#226932,#226933,#226934,#226935),(#226936,#226937,#226938,
#226939,#226940,#226941,#226942,#226943,#226944,#226945)),.UNSPECIFIED.,
 .F.,.F.,.F.)
B_SPLINE_SURFACE_WITH_KNOTS((4,4),(4,1,1,1,1,1,1,4),(0.,1.),(0.09902916226296,
0.13874232316,0.2774978097621,0.4176180523542,0.5607478441399,0.706682755257,
0.8544932050527,0.8776103814188),.UNSPECIFIED.)
GEOMETRIC_REPRESENTATION_ITEM()
RATIONAL_B_SPLINE_SURFACE(((1.510959067259,1.510959067259,1.510959067259,
1.510959067259,1.510959067259,1.510959067259,1.510959067259,1.510959067259,
1.510959067259,1.510959067259),(0.8296803109138,0.8296803109138,0.8296803109138,
0.8296803109138,0.8296803109138,0.8296803109138,0.8296803109138,0.8296803109138,
0.8296803109138,0.8296803109138),(0.8296803109138,0.8296803109138,0.8296803109138,
0.8296803109138,0.8296803109138,0.8296803109138,0.8296803109138,0.8296803109138,
0.8296803109138,0.8296803109138),(1.510959067259,1.510959067259,1.510959067259,
1.510959067259,1.510959067259,1.510959067259,1.510959067259,1.510959067259,
1.510959067259,1.510959067259)))
REPRESENTATION_ITEM('')
SURFACE()
);
#966=(
BOUNDED_SURFACE()
B_SPLINE_SURFACE(3,3,((#227085,#227086,#227087,#227088,#227089,#227090,
#227091,#227092,#227093,#227094,#227095,#227096,#227097),(#227098,#227099,
#227100,#227101,#227102,#227103,#227104,#227105,#227106,#227107,#227108,
#227109,#227110),(#227111,#227112,#227113,#227114,#227115,#227116,#227117,
#227118,#227119,#227120,#227121,#227122,#227123),(#227124,#227125,#227126,
#227127,#227128,#227129,#227130,#227131,#227132,#227133,#227134,#227135,
#227136)),.UNSPECIFIED.,.F.,.F.,.F.)
B_SPLINE_SURFACE_WITH_KNOTS((4,4),(4,1,1,1,1,1,1,1,1,1,4),(0.,1.),(-0.0295578231588,
0.,0.1002044726393,0.212536500239,0.3398038973671,0.4690151493762,0.583962220461,
0.6861182924493,0.7774168610646,0.8593761396655,0.870986501188),
 .UNSPECIFIED.)
GEOMETRIC_REPRESENTATION_ITEM()
RATIONAL_B_SPLINE_SURFACE(((1.694626915441,1.694626915441,1.694626915441,
1.694626915441,1.694626915441,1.694626915441,1.694626915441,1.694626915441,
1.694626915441,1.694626915441,1.694626915441,1.694626915441,1.694626915441),
(0.768457694853,0.768457694853,0.768457694853,0.768457694853,0.768457694853,
0.768457694853,0.768457694853,0.768457694853,0.768457694853,0.768457694853,
0.768457694853,0.768457694853,0.768457694853),(0.768457694853,0.768457694853,
0.768457694853,0.768457694853,0.768457694853,0.768457694853,0.768457694853,
0.768457694853,0.768457694853,0.768457694853,0.768457694853,0.768457694853,
0.768457694853),(1.694626915441,1.694626915441,1.694626915441,1.694626915441,
1.694626915441,1.694626915441,1.694626915441,1.694626915441,1.694626915441,
1.694626915441,1.694626915441,1.694626915441,1.694626915441)))
REPRESENTATION_ITEM('')
SURFACE()
);
#967=(
BOUNDED_SURFACE()
B_SPLINE_SURFACE(3,3,((#227236,#227237,#227238,#227239,#227240),(#227241,
#227242,#227243,#227244,#227245),(#227246,#227247,#227248,#227249,#227250),
(#227251,#227252,#227253,#227254,#227255)),.UNSPECIFIED.,.F.,.F.,.F.)
B_SPLINE_SURFACE_WITH_KNOTS((4,4),(4,1,4),(0.,1.),(0.03130627207207,0.3332035789244,
0.6668078438718),.UNSPECIFIED.)
GEOMETRIC_REPRESENTATION_ITEM()
RATIONAL_B_SPLINE_SURFACE(((1.353571996947,1.353571996947,1.353571996947,
1.353571996947,1.353571996947),(0.8821426676843,0.8821426676843,0.8821426676843,
0.8821426676843,0.8821426676843),(0.8821426676843,0.8821426676843,0.8821426676843,
0.8821426676843,0.8821426676843),(1.353571996947,1.353571996947,1.353571996947,
1.353571996947,1.353571996947)))
REPRESENTATION_ITEM('')
SURFACE()
);
#968=(
BOUNDED_SURFACE()
B_SPLINE_SURFACE(3,3,((#227275,#227276,#227277,#227278),(#227279,#227280,
#227281,#227282),(#227283,#227284,#227285,#227286),(#227287,#227288,#227289,
#227290)),.UNSPECIFIED.,.F.,.F.,.F.)
B_SPLINE_SURFACE_WITH_KNOTS((4,4),(4,4),(0.,1.),(0.1574254524652,0.3362342992974),
 .UNSPECIFIED.)
GEOMETRIC_REPRESENTATION_ITEM()
RATIONAL_B_SPLINE_SURFACE(((1.353043277145,1.353043277145,1.353043277145,
1.353043277145),(0.8823189076183,0.8823189076183,0.8823189076183,0.8823189076183),
(0.8823189076183,0.8823189076183,0.8823189076183,0.8823189076183),(1.353043277145,
1.353043277145,1.353043277145,1.353043277145)))
REPRESENTATION_ITEM('')
SURFACE()
);
#969=(
BOUNDED_SURFACE()
B_SPLINE_SURFACE(3,3,((#227296,#227297,#227298,#227299,#227300),(#227301,
#227302,#227303,#227304,#227305),(#227306,#227307,#227308,#227309,#227310),
(#227311,#227312,#227313,#227314,#227315)),.UNSPECIFIED.,.F.,.F.,.F.)
B_SPLINE_SURFACE_WITH_KNOTS((4,4),(4,1,4),(0.,1.),(0.3233213989409,0.6669132507395,
0.8290504267487),.UNSPECIFIED.)
GEOMETRIC_REPRESENTATION_ITEM()
RATIONAL_B_SPLINE_SURFACE(((1.353043277145,1.353043277145,1.353043277145,
1.353043277145,1.353043277145),(0.8823189076183,0.8823189076183,0.8823189076183,
0.8823189076183,0.8823189076183),(0.8823189076183,0.8823189076183,0.8823189076183,
0.8823189076183,0.8823189076183),(1.353043277145,1.353043277145,1.353043277145,
1.353043277145,1.353043277145)))
REPRESENTATION_ITEM('')
SURFACE()
);
#970=(
BOUNDED_SURFACE()
B_SPLINE_SURFACE(3,3,((#227319,#227320,#227321,#227322),(#227323,#227324,
#227325,#227326),(#227327,#227328,#227329,#227330),(#227331,#227332,#227333,
#227334)),.UNSPECIFIED.,.F.,.F.,.F.)
B_SPLINE_SURFACE_WITH_KNOTS((4,4),(4,4),(0.,1.),(0.3331311800416,0.4494544070324),
 .UNSPECIFIED.)
GEOMETRIC_REPRESENTATION_ITEM()
RATIONAL_B_SPLINE_SURFACE(((1.373330957045,1.373330957045,1.373330957045,
1.373330957045),(0.8755563476518,0.8755563476518,0.8755563476518,0.8755563476518),
(0.8755563476518,0.8755563476518,0.8755563476518,0.8755563476518),(1.373330957045,
1.373330957045,1.373330957045,1.373330957045)))
REPRESENTATION_ITEM('')
SURFACE()
);
#971=(
BOUNDED_SURFACE()
B_SPLINE_SURFACE(3,3,((#227338,#227339,#227340,#227341),(#227342,#227343,
#227344,#227345),(#227346,#227347,#227348,#227349),(#227350,#227351,#227352,
#227353)),.UNSPECIFIED.,.F.,.F.,.F.)
B_SPLINE_SURFACE_WITH_KNOTS((4,4),(4,4),(0.,1.),(0.6705678775114,0.8242831865365),
 .UNSPECIFIED.)
GEOMETRIC_REPRESENTATION_ITEM()
RATIONAL_B_SPLINE_SURFACE(((1.295423629308,1.295423629308,1.295423629308,
1.295423629308),(0.9015254568974,0.9015254568974,0.9015254568974,0.9015254568974),
(0.9015254568974,0.9015254568974,0.9015254568974,0.9015254568974),(1.295423629308,
1.295423629308,1.295423629308,1.295423629308)))
REPRESENTATION_ITEM('')
SURFACE()
);
#972=(
BOUNDED_SURFACE()
B_SPLINE_SURFACE(3,3,((#227357,#227358,#227359,#227360,#227361,#227362,
#227363,#227364,#227365,#227366,#227367,#227368,#227369),(#227370,#227371,
#227372,#227373,#227374,#227375,#227376,#227377,#227378,#227379,#227380,
#227381,#227382),(#227383,#227384,#227385,#227386,#227387,#227388,#227389,
#227390,#227391,#227392,#227393,#227394,#227395),(#227396,#227397,#227398,
#227399,#227400,#227401,#227402,#227403,#227404,#227405,#227406,#227407,
#227408)),.UNSPECIFIED.,.F.,.F.,.F.)
B_SPLINE_SURFACE_WITH_KNOTS((4,4),(4,1,1,1,1,1,1,1,1,1,4),(0.,1.),(-0.2550539873967,
0.,0.1267644273831,0.2518563211882,0.3786574479423,0.5081719970002,0.6375233644617,
0.7646446470878,0.8869692047122,1.,1.207520266708),.UNSPECIFIED.)
GEOMETRIC_REPRESENTATION_ITEM()
RATIONAL_B_SPLINE_SURFACE(((1.301370481,1.301370481,1.301370481,1.301370481,
1.301370481,1.301370481,1.301370481,1.301370481,1.301370481,1.301370481,
1.301370481,1.301370481,1.301370481),(0.8995431729999,0.8995431729999,0.8995431729999,
0.8995431729999,0.8995431729999,0.8995431729999,0.8995431729999,0.8995431729999,
0.8995431729999,0.8995431729999,0.8995431729999,0.8995431729999,0.8995431729999),
(0.8995431729999,0.8995431729999,0.8995431729999,0.8995431729999,0.8995431729999,
0.8995431729999,0.8995431729999,0.8995431729999,0.8995431729999,0.8995431729999,
0.8995431729999,0.8995431729999,0.8995431729999),(1.301370481,1.301370481,
1.301370481,1.301370481,1.301370481,1.301370481,1.301370481,1.301370481,
1.301370481,1.301370481,1.301370481,1.301370481,1.301370481)))
REPRESENTATION_ITEM('')
SURFACE()
);
#973=(
BOUNDED_SURFACE()
B_SPLINE_SURFACE(3,3,((#227702,#227703,#227704,#227705,#227706,#227707),
(#227708,#227709,#227710,#227711,#227712,#227713),(#227714,#227715,#227716,
#227717,#227718,#227719),(#227720,#227721,#227722,#227723,#227724,#227725)),
 .UNSPECIFIED.,.F.,.F.,.F.)
B_SPLINE_SURFACE_WITH_KNOTS((4,4),(4,1,1,4),(0.,1.),(0.0649995780076,0.3342263116304,
0.6636558880554,0.988574457708901),.UNSPECIFIED.)
GEOMETRIC_REPRESENTATION_ITEM()
RATIONAL_B_SPLINE_SURFACE(((1.373366915882,1.373366915882,1.373366915882,
1.373366915882,1.373366915882,1.373366915882),(0.8755443613728,0.8755443613728,
0.8755443613728,0.8755443613728,0.8755443613728,0.8755443613728),(0.8755443613728,
0.8755443613728,0.8755443613728,0.8755443613728,0.8755443613728,0.8755443613728),
(1.373366915882,1.373366915882,1.373366915882,1.373366915882,1.373366915882,
1.373366915882)))
REPRESENTATION_ITEM('')
SURFACE()
);
#974=(
BOUNDED_SURFACE()
B_SPLINE_SURFACE(3,3,((#227801,#227802,#227803,#227804,#227805,#227806),
(#227807,#227808,#227809,#227810,#227811,#227812),(#227813,#227814,#227815,
#227816,#227817,#227818),(#227819,#227820,#227821,#227822,#227823,#227824)),
 .UNSPECIFIED.,.F.,.F.,.F.)
B_SPLINE_SURFACE_WITH_KNOTS((4,4),(4,1,1,4),(0.,1.),(0.8046578225347,0.8614479476523,
0.9279717288501,0.9975082983693),.UNSPECIFIED.)
GEOMETRIC_REPRESENTATION_ITEM()
RATIONAL_B_SPLINE_SURFACE(((1.373396403449,1.373396403449,1.373396403449,
1.373396403449,1.373396403449,1.373396403449),(0.8755345321838,0.8755345321838,
0.8755345321838,0.8755345321838,0.8755345321838,0.8755345321838),(0.8755345321838,
0.8755345321838,0.8755345321838,0.8755345321838,0.8755345321838,0.8755345321838),
(1.373396403449,1.373396403449,1.373396403449,1.373396403449,1.373396403449,
1.373396403449)))
REPRESENTATION_ITEM('')
SURFACE()
);
#975=(
BOUNDED_SURFACE()
B_SPLINE_SURFACE(3,3,((#228122,#228123,#228124,#228125,#228126,#228127,
#228128),(#228129,#228130,#228131,#228132,#228133,#228134,#228135),(#228136,
#228137,#228138,#228139,#228140,#228141,#228142),(#228143,#228144,#228145,
#228146,#228147,#228148,#228149)),.UNSPECIFIED.,.F.,.F.,.F.)
B_SPLINE_SURFACE_WITH_KNOTS((4,4),(4,1,1,1,4),(0.,1.),(0.003199409023493,
0.03869395814441,0.07363632822617,0.1055270847888,0.1119032548557),
 .UNSPECIFIED.)
GEOMETRIC_REPRESENTATION_ITEM()
RATIONAL_B_SPLINE_SURFACE(((1.394303390479,1.394303390479,1.394303390479,
1.394303390479,1.394303390479,1.394303390479,1.394303390479),(0.8685655365071,
0.8685655365071,0.8685655365071,0.8685655365071,0.8685655365071,0.8685655365071,
0.8685655365071),(0.8685655365071,0.8685655365071,0.8685655365071,0.8685655365071,
0.8685655365071,0.8685655365071,0.8685655365071),(1.394303390479,1.394303390479,
1.394303390479,1.394303390479,1.394303390479,1.394303390479,1.394303390479)))
REPRESENTATION_ITEM('')
SURFACE()
);
#976=(
BOUNDED_SURFACE()
B_SPLINE_SURFACE(3,3,((#228157,#228158,#228159,#228160,#228161,#228162,
#228163,#228164,#228165,#228166,#228167,#228168,#228169,#228170,#228171,
#228172,#228173,#228174,#228175,#228176,#228177,#228178),(#228179,#228180,
#228181,#228182,#228183,#228184,#228185,#228186,#228187,#228188,#228189,
#228190,#228191,#228192,#228193,#228194,#228195,#228196,#228197,#228198,
#228199,#228200),(#228201,#228202,#228203,#228204,#228205,#228206,#228207,
#228208,#228209,#228210,#228211,#228212,#228213,#228214,#228215,#228216,
#228217,#228218,#228219,#228220,#228221,#228222),(#228223,#228224,#228225,
#228226,#228227,#228228,#228229,#228230,#228231,#228232,#228233,#228234,
#228235,#228236,#228237,#228238,#228239,#228240,#228241,#228242,#228243,
#228244)),.UNSPECIFIED.,.F.,.F.,.F.)
B_SPLINE_SURFACE_WITH_KNOTS((4,4),(4,1,1,1,1,1,1,1,1,1,1,1,1,1,1,1,1,1,
1,4),(0.,1.),(0.3571337367979,0.4028505516708,0.4471473189583,0.4921421866207,
0.5398305476162,0.5903282249013,0.6408707107955,0.689674625653,0.7348337781448,
0.7747843328559,0.8097608150112,0.840847329449,0.8686073125991,0.8934897741137,
0.9159122422104,0.9361645156538,0.9544666004293,0.9710506529644,0.986150523983,
0.999457650181),.UNSPECIFIED.)
GEOMETRIC_REPRESENTATION_ITEM()
RATIONAL_B_SPLINE_SURFACE(((1.394291521427,1.394291521427,1.394291521427,
1.394291521427,1.394291521427,1.394291521427,1.394291521427,1.394291521427,
1.394291521427,1.394291521427,1.394291521427,1.394291521427,1.394291521427,
1.394291521427,1.394291521427,1.394291521427,1.394291521427,1.394291521427,
1.394291521427,1.394291521427,1.394291521427,1.394291521427),(0.8685694928575,
0.8685694928575,0.8685694928575,0.8685694928575,0.8685694928575,0.8685694928575,
0.8685694928575,0.8685694928575,0.8685694928575,0.8685694928575,0.8685694928575,
0.8685694928575,0.8685694928575,0.8685694928575,0.8685694928575,0.8685694928575,
0.8685694928575,0.8685694928575,0.8685694928575,0.8685694928575,0.8685694928575,
0.8685694928575),(0.8685694928575,0.8685694928575,0.8685694928575,0.8685694928575,
0.8685694928575,0.8685694928575,0.8685694928575,0.8685694928575,0.8685694928575,
0.8685694928575,0.8685694928575,0.8685694928575,0.8685694928575,0.8685694928575,
0.8685694928575,0.8685694928575,0.8685694928575,0.8685694928575,0.8685694928575,
0.8685694928575,0.8685694928575,0.8685694928575),(1.394291521427,1.394291521427,
1.394291521427,1.394291521427,1.394291521427,1.394291521427,1.394291521427,
1.394291521427,1.394291521427,1.394291521427,1.394291521427,1.394291521427,
1.394291521427,1.394291521427,1.394291521427,1.394291521427,1.394291521427,
1.394291521427,1.394291521427,1.394291521427,1.394291521427,1.394291521427)))
REPRESENTATION_ITEM('')
SURFACE()
);
#977=(
BOUNDED_SURFACE()
B_SPLINE_SURFACE(3,3,((#228679,#228680,#228681,#228682,#228683,#228684),
(#228685,#228686,#228687,#228688,#228689,#228690),(#228691,#228692,#228693,
#228694,#228695,#228696),(#228697,#228698,#228699,#228700,#228701,#228702)),
 .UNSPECIFIED.,.F.,.F.,.F.)
B_SPLINE_SURFACE_WITH_KNOTS((4,4),(4,1,1,4),(0.,1.),(0.7060539402725,0.7877898669508,
0.8892600366893,0.9856483097883),.UNSPECIFIED.)
GEOMETRIC_REPRESENTATION_ITEM()
RATIONAL_B_SPLINE_SURFACE(((1.394309989078,1.394309989078,1.394309989078,
1.394309989078,1.394309989078,1.394309989078),(0.8685633369739,0.8685633369739,
0.8685633369739,0.8685633369739,0.8685633369739,0.8685633369739),(0.8685633369739,
0.8685633369739,0.8685633369739,0.8685633369739,0.8685633369739,0.8685633369739),
(1.394309989078,1.394309989078,1.394309989078,1.394309989078,1.394309989078,
1.394309989078)))
REPRESENTATION_ITEM('')
SURFACE()
);
#978=(
BOUNDED_SURFACE()
B_SPLINE_SURFACE(3,3,((#229224,#229225,#229226,#229227,#229228,#229229,
#229230,#229231,#229232,#229233,#229234,#229235,#229236,#229237,#229238,
#229239,#229240),(#229241,#229242,#229243,#229244,#229245,#229246,#229247,
#229248,#229249,#229250,#229251,#229252,#229253,#229254,#229255,#229256,
#229257),(#229258,#229259,#229260,#229261,#229262,#229263,#229264,#229265,
#229266,#229267,#229268,#229269,#229270,#229271,#229272,#229273,#229274),
(#229275,#229276,#229277,#229278,#229279,#229280,#229281,#229282,#229283,
#229284,#229285,#229286,#229287,#229288,#229289,#229290,#229291)),
 .UNSPECIFIED.,.F.,.F.,.F.)
B_SPLINE_SURFACE_WITH_KNOTS((4,4),(4,1,1,1,1,1,1,1,1,1,1,1,1,1,4),(0.,1.),
(0.0006601777723639,0.0746014337111,0.1520921925666,0.228931537246,0.3056436161208,
0.3842715054648,0.46096366853,0.5379733483154,0.6142154655795,0.691000478353,
0.770238850084,0.8467981006587,0.9228216542624,1.,1.002376395095),
 .UNSPECIFIED.)
GEOMETRIC_REPRESENTATION_ITEM()
RATIONAL_B_SPLINE_SURFACE(((1.373336397578,1.373336397578,1.373336397578,
1.373336397578,1.373336397578,1.373336397578,1.373336397578,1.373336397578,
1.373336397578,1.373336397578,1.373336397578,1.373336397578,1.373336397578,
1.373336397578,1.373336397578,1.373336397578,1.373336397578),(0.8755545341406,
0.8755545341406,0.8755545341406,0.8755545341406,0.8755545341406,0.8755545341406,
0.8755545341406,0.8755545341406,0.8755545341406,0.8755545341406,0.8755545341406,
0.8755545341406,0.8755545341406,0.8755545341406,0.8755545341406,0.8755545341406,
0.8755545341406),(0.8755545341406,0.8755545341406,0.8755545341406,0.8755545341406,
0.8755545341406,0.8755545341406,0.8755545341406,0.8755545341406,0.8755545341406,
0.8755545341406,0.8755545341406,0.8755545341406,0.8755545341406,0.8755545341406,
0.8755545341406,0.8755545341406,0.8755545341406),(1.373336397578,1.373336397578,
1.373336397578,1.373336397578,1.373336397578,1.373336397578,1.373336397578,
1.373336397578,1.373336397578,1.373336397578,1.373336397578,1.373336397578,
1.373336397578,1.373336397578,1.373336397578,1.373336397578,1.373336397578)))
REPRESENTATION_ITEM('')
SURFACE()
);
#979=(
BOUNDED_SURFACE()
B_SPLINE_SURFACE(3,3,((#229784,#229785,#229786,#229787),(#229788,#229789,
#229790,#229791),(#229792,#229793,#229794,#229795),(#229796,#229797,#229798,
#229799)),.UNSPECIFIED.,.F.,.F.,.F.)
B_SPLINE_SURFACE_WITH_KNOTS((4,4),(4,4),(0.163881457724751,0.836085540860199),
(0.,1.),.UNSPECIFIED.)
GEOMETRIC_REPRESENTATION_ITEM()
RATIONAL_B_SPLINE_SURFACE(((0.849148834356581,0.848789901060621,0.848789901060621,
0.849148834356581),(0.683322555311796,0.683033716409758,0.683033716409758,
0.683322555311796),(0.683314414579922,0.683025579118953,0.683025579118953,
0.683314414579922),(0.84912441216096,0.848765489188206,0.848765489188206,
0.84912441216096)))
REPRESENTATION_ITEM('')
SURFACE()
);
#980=(
BOUNDED_SURFACE()
B_SPLINE_SURFACE(3,3,((#229827,#229828,#229829,#229830,#229831,#229832,
#229833,#229834,#229835,#229836,#229837),(#229838,#229839,#229840,#229841,
#229842,#229843,#229844,#229845,#229846,#229847,#229848),(#229849,#229850,
#229851,#229852,#229853,#229854,#229855,#229856,#229857,#229858,#229859),
(#229860,#229861,#229862,#229863,#229864,#229865,#229866,#229867,#229868,
#229869,#229870)),.UNSPECIFIED.,.F.,.F.,.F.)
B_SPLINE_SURFACE_WITH_KNOTS((4,4),(4,1,1,1,1,1,1,1,4),(0.,1.),(0.1068166360436,
0.1125093729687,0.2264000214619,0.3393236868929,0.4511367550452,0.5616952334373,
0.6713218895979,0.7804884081068,0.822903808833),.UNSPECIFIED.)
GEOMETRIC_REPRESENTATION_ITEM()
RATIONAL_B_SPLINE_SURFACE(((1.275367953002,1.275367953002,1.275367953002,
1.275367953002,1.275367953002,1.275367953002,1.275367953002,1.275367953002,
1.275367953002,1.275367953002,1.275367953002),(0.9082106823328,0.9082106823328,
0.9082106823328,0.9082106823328,0.9082106823328,0.9082106823328,0.9082106823328,
0.9082106823328,0.9082106823328,0.9082106823328,0.9082106823328),(0.9082106823328,
0.9082106823328,0.9082106823328,0.9082106823328,0.9082106823328,0.9082106823328,
0.9082106823328,0.9082106823328,0.9082106823328,0.9082106823328,0.9082106823328),
(1.275367953002,1.275367953002,1.275367953002,1.275367953002,1.275367953002,
1.275367953002,1.275367953002,1.275367953002,1.275367953002,1.275367953002,
1.275367953002)))
REPRESENTATION_ITEM('')
SURFACE()
);
#981=(
BOUNDED_SURFACE()
B_SPLINE_SURFACE(3,3,((#230205,#230206,#230207,#230208,#230209,#230210,
#230211,#230212,#230213,#230214,#230215,#230216),(#230217,#230218,#230219,
#230220,#230221,#230222,#230223,#230224,#230225,#230226,#230227,#230228),
(#230229,#230230,#230231,#230232,#230233,#230234,#230235,#230236,#230237,
#230238,#230239,#230240),(#230241,#230242,#230243,#230244,#230245,#230246,
#230247,#230248,#230249,#230250,#230251,#230252)),.UNSPECIFIED.,.F.,.F.,
 .F.)
B_SPLINE_SURFACE_WITH_KNOTS((4,4),(4,1,1,1,1,1,1,1,1,4),(0.,1.),(0.05928729196543,
0.07279284153893,0.1427462261919,0.2118832235972,0.2753421111649,0.3314077092002,
0.3814852123812,0.4265786733563,0.467278640934,0.495497549566),
 .UNSPECIFIED.)
GEOMETRIC_REPRESENTATION_ITEM()
RATIONAL_B_SPLINE_SURFACE(((1.500348370782,1.500348370782,1.500348370782,
1.500348370782,1.500348370782,1.500348370782,1.500348370782,1.500348370782,
1.500348370782,1.500348370782,1.500348370782,1.500348370782),(0.8332172097394,
0.8332172097394,0.8332172097394,0.8332172097394,0.8332172097394,0.8332172097394,
0.8332172097394,0.8332172097394,0.8332172097394,0.8332172097394,0.8332172097394,
0.8332172097394),(0.8332172097394,0.8332172097394,0.8332172097394,0.8332172097394,
0.8332172097394,0.8332172097394,0.8332172097394,0.8332172097394,0.8332172097394,
0.8332172097394,0.8332172097394,0.8332172097394),(1.500348370782,1.500348370782,
1.500348370782,1.500348370782,1.500348370782,1.500348370782,1.500348370782,
1.500348370782,1.500348370782,1.500348370782,1.500348370782,1.500348370782)))
REPRESENTATION_ITEM('')
SURFACE()
);
#982=(
BOUNDED_SURFACE()
B_SPLINE_SURFACE(2,2,((#230361,#230362,#230363),(#230364,#230365,#230366),
(#230367,#230368,#230369)),.UNSPECIFIED.,.F.,.F.,.F.)
B_SPLINE_SURFACE_WITH_KNOTS((3,3),(3,3),(-3.10106095598849E-9,1.57079352272724),
(-0.67749077046857,0.677490770468569),.UNSPECIFIED.)
GEOMETRIC_REPRESENTATION_ITEM()
RATIONAL_B_SPLINE_SURFACE(((1.,0.779148055232109,1.),(0.707107771477112,
0.550941644985902,0.707107771477112),(1.,0.779148055232109,1.)))
REPRESENTATION_ITEM('')
SURFACE()
);
#983=(
BOUNDED_SURFACE()
B_SPLINE_SURFACE(3,3,((#230422,#230423,#230424,#230425,#230426,#230427,
#230428,#230429,#230430,#230431),(#230432,#230433,#230434,#230435,#230436,
#230437,#230438,#230439,#230440,#230441),(#230442,#230443,#230444,#230445,
#230446,#230447,#230448,#230449,#230450,#230451),(#230452,#230453,#230454,
#230455,#230456,#230457,#230458,#230459,#230460,#230461)),.UNSPECIFIED.,
 .F.,.F.,.F.)
B_SPLINE_SURFACE_WITH_KNOTS((4,4),(4,1,1,1,1,1,1,4),(0.,1.),(0.5019343598825,
0.5459342181775,0.5940096072059,0.6483183434365,0.7102895169391,0.7786898491169,
0.8485864571538,0.9385755190157),.UNSPECIFIED.)
GEOMETRIC_REPRESENTATION_ITEM()
RATIONAL_B_SPLINE_SURFACE(((1.309346748685,1.309346748685,1.309346748685,
1.309346748685,1.309346748685,1.309346748685,1.309346748685,1.309346748685,
1.309346748685,1.309346748685),(0.8968844171051,0.8968844171051,0.8968844171051,
0.8968844171051,0.8968844171051,0.8968844171051,0.8968844171051,0.8968844171051,
0.8968844171051,0.8968844171051),(0.8968844171051,0.8968844171051,0.8968844171051,
0.8968844171051,0.8968844171051,0.8968844171051,0.8968844171051,0.8968844171051,
0.8968844171051,0.8968844171051),(1.309346748685,1.309346748685,1.309346748685,
1.309346748685,1.309346748685,1.309346748685,1.309346748685,1.309346748685,
1.309346748685,1.309346748685)))
REPRESENTATION_ITEM('')
SURFACE()
);
#984=(
BOUNDED_SURFACE()
B_SPLINE_SURFACE(2,2,((#246031,#246032,#246033),(#246034,#246035,#246036),
(#246037,#246038,#246039)),.UNSPECIFIED.,.F.,.F.,.F.)
B_SPLINE_SURFACE_WITH_KNOTS((3,3),(3,3),(4.80489964707583E-14,1.57079632679496),
(-0.649891931585207,0.649891931585207),.UNSPECIFIED.)
GEOMETRIC_REPRESENTATION_ITEM()
RATIONAL_B_SPLINE_SURFACE(((1.,0.796149195435806,1.),(0.707106781186549,
0.562962494928874,0.707106781186549),(1.,0.796149195435806,1.)))
REPRESENTATION_ITEM('')
SURFACE()
);
#985=(
BOUNDED_SURFACE()
B_SPLINE_SURFACE(2,2,((#246047,#246048,#246049),(#246050,#246051,#246052),
(#246053,#246054,#246055)),.UNSPECIFIED.,.F.,.F.,.F.)
B_SPLINE_SURFACE_WITH_KNOTS((3,3),(3,3),(9.91418985977133E-14,1.57079632679513),
(-0.296830906025637,1.00295295708489),.UNSPECIFIED.)
GEOMETRIC_REPRESENTATION_ITEM()
RATIONAL_B_SPLINE_SURFACE(((1.,0.796149195453925,1.),(0.707106781186515,
0.562962494941659,0.707106781186515),(1.,0.796149195453925,1.)))
REPRESENTATION_ITEM('')
SURFACE()
);
#986=(
BOUNDED_SURFACE()
B_SPLINE_SURFACE(2,2,((#246065,#246066,#246067),(#246068,#246069,#246070),
(#246071,#246072,#246073)),.UNSPECIFIED.,.F.,.F.,.F.)
B_SPLINE_SURFACE_WITH_KNOTS((3,3),(3,3),(-1.33195564292615E-17,1.57079632679503),
(-0.296830906063883,1.00295295710721),.UNSPECIFIED.)
GEOMETRIC_REPRESENTATION_ITEM()
RATIONAL_B_SPLINE_SURFACE(((1.,0.7961491954356,1.),(0.707106781186489,0.56296249492868,
0.707106781186489),(1.,0.7961491954356,1.)))
REPRESENTATION_ITEM('')
SURFACE()
);
#987=(
BOUNDED_SURFACE()
B_SPLINE_SURFACE(2,2,((#246163,#246164,#246165),(#246166,#246167,#246168),
(#246169,#246170,#246171)),.UNSPECIFIED.,.F.,.F.,.F.)
B_SPLINE_SURFACE_WITH_KNOTS((3,3),(3,3),(1.80183736787628E-14,1.57079632679505),
(-1.00295295708488,0.296830906025966),.UNSPECIFIED.)
GEOMETRIC_REPRESENTATION_ITEM()
RATIONAL_B_SPLINE_SURFACE(((1.,0.796149195453828,1.),(0.707106781186491,
0.562962494941571,0.707106781186491),(1.,0.796149195453828,1.)))
REPRESENTATION_ITEM('')
SURFACE()
);
#988=(
BOUNDED_SURFACE()
B_SPLINE_SURFACE(2,2,((#246229,#246230,#246231),(#246232,#246233,#246234),
(#246235,#246236,#246237)),.UNSPECIFIED.,.F.,.F.,.F.)
B_SPLINE_SURFACE_WITH_KNOTS((3,3),(3,3),(4.72923193636956E-15,1.57079632679523),
(-1.00295295710691,0.296830906035863),.UNSPECIFIED.)
GEOMETRIC_REPRESENTATION_ITEM()
RATIONAL_B_SPLINE_SURFACE(((1.,0.79614919544417,1.),(0.707106781186393,
0.562962494934664,0.707106781186393),(1.,0.79614919544417,1.)))
REPRESENTATION_ITEM('')
SURFACE()
);
#989=(
BOUNDED_SURFACE()
B_SPLINE_SURFACE(2,2,((#246239,#246240,#246241),(#246242,#246243,#246244),
(#246245,#246246,#246247)),.UNSPECIFIED.,.F.,.F.,.F.)
B_SPLINE_SURFACE_WITH_KNOTS((3,3),(3,3),(4.72923193636946E-15,1.57079632679514),
(-0.649891931571391,0.649891931571392),.UNSPECIFIED.)
GEOMETRIC_REPRESENTATION_ITEM()
RATIONAL_B_SPLINE_SURFACE(((1.,0.796149195444166,1.),(0.707106781186458,
0.562962494934712,0.707106781186458),(1.,0.796149195444166,1.)))
REPRESENTATION_ITEM('')
SURFACE()
);
#990=(
BOUNDED_SURFACE()
B_SPLINE_SURFACE(2,2,((#246251,#246252,#246253),(#246254,#246255,#246256),
(#246257,#246258,#246259)),.UNSPECIFIED.,.F.,.F.,.F.)
B_SPLINE_SURFACE_WITH_KNOTS((3,3),(3,3),(9.43865227662066E-14,1.57079632679493),
(-0.649891931560246,0.649891931560246),.UNSPECIFIED.)
GEOMETRIC_REPRESENTATION_ITEM()
RATIONAL_B_SPLINE_SURFACE(((1.,0.79614919545091,1.),(0.707106781186572,
0.562962494939572,0.707106781186572),(1.,0.79614919545091,1.)))
REPRESENTATION_ITEM('')
SURFACE()
);
#991=(
BOUNDED_SURFACE()
B_SPLINE_SURFACE(2,2,((#252285,#252286,#252287),(#252288,#252289,#252290),
(#252291,#252292,#252293)),.UNSPECIFIED.,.F.,.F.,.F.)
B_SPLINE_SURFACE_WITH_KNOTS((3,3),(3,3),(3.30336850777353E-14,1.57079632679511),
(-0.649891931555665,0.649891931555665),.UNSPECIFIED.)
GEOMETRIC_REPRESENTATION_ITEM()
RATIONAL_B_SPLINE_SURFACE(((1.,0.796149195453682,1.),(0.707106781186497,
0.562962494941472,0.707106781186497),(1.,0.796149195453682,1.)))
REPRESENTATION_ITEM('')
SURFACE()
);
#992=(
BOUNDED_SURFACE()
B_SPLINE_SURFACE(3,2,((#255411,#255412,#255413),(#255414,#255415,#255416),
(#255417,#255418,#255419),(#255420,#255421,#255422),(#255423,#255424,#255425),
(#255426,#255427,#255428),(#255429,#255430,#255431),(#255432,#255433,#255434),
(#255435,#255436,#255437),(#255438,#255439,#255440)),.UNSPECIFIED.,.F.,
 .F.,.F.)
B_SPLINE_SURFACE_WITH_KNOTS((4,2,2,2,4),(3,3),(-8.93278082559175E-5,0.000290626337411837,
0.000670580483079592,0.0014304887744151,0.00295030535708612),(0.,1.),
 .UNSPECIFIED.)
GEOMETRIC_REPRESENTATION_ITEM()
RATIONAL_B_SPLINE_SURFACE(((1.,1.,1.),(1.,0.999999987751837,1.),(1.,0.999999465602171,
1.),(1.,0.999997381235383,1.),(1.,0.999995823124974,1.),(1.,0.999989632540714,
1.),(1.,0.999983483768985,1.),(1.,0.99995922637377,1.),(1.,0.999935306711416,
1.),(1.,0.999904320788698,1.)))
REPRESENTATION_ITEM('')
SURFACE()
);
#993=(
BOUNDED_SURFACE()
B_SPLINE_SURFACE(3,2,((#255442,#255443,#255444),(#255445,#255446,#255447),
(#255448,#255449,#255450),(#255451,#255452,#255453),(#255454,#255455,#255456),
(#255457,#255458,#255459),(#255460,#255461,#255462),(#255463,#255464,#255465),
(#255466,#255467,#255468),(#255469,#255470,#255471),(#255472,#255473,#255474),
(#255475,#255476,#255477),(#255478,#255479,#255480),(#255481,#255482,#255483)),
 .UNSPECIFIED.,.F.,.F.,.F.)
B_SPLINE_SURFACE_WITH_KNOTS((4,2,2,2,2,2,4),(3,3),(0.028873100945256,0.029820529103402,
0.0302942431824751,0.0305311002220116,0.0306495287417799,0.030708743001664,
0.0307679572615481),(0.,1.),.UNSPECIFIED.)
GEOMETRIC_REPRESENTATION_ITEM()
RATIONAL_B_SPLINE_SURFACE(((1.,0.999803813846621,1.),(1.,0.999855736773242,
1.),(1.,0.999898814927854,1.),(1.,0.999948716974158,1.),(1.,0.999962906173805,
1.),(1.,0.999980250095549,1.),(1.,0.999985386115971,1.),(1.,0.999991955036841,
1.),(1.,0.99999397247452,1.),(1.,0.99999652834077,1.),(1.,0.999997312478121,
1.),(1.,0.999998483954623,1.),(1.,0.999998842464334,1.),(1.,0.999998603060133,
1.)))
REPRESENTATION_ITEM('')
SURFACE()
);
#994=(
BOUNDED_SURFACE()
B_SPLINE_SURFACE(3,2,((#255493,#255494,#255495),(#255496,#255497,#255498),
(#255499,#255500,#255501),(#255502,#255503,#255504),(#255505,#255506,#255507),
(#255508,#255509,#255510),(#255511,#255512,#255513),(#255514,#255515,#255516),
(#255517,#255518,#255519),(#255520,#255521,#255522),(#255523,#255524,#255525),
(#255526,#255527,#255528),(#255529,#255530,#255531),(#255532,#255533,#255534)),
 .UNSPECIFIED.,.F.,.F.,.F.)
B_SPLINE_SURFACE_WITH_KNOTS((4,2,2,2,2,2,4),(3,3),(0.0306776662080178,0.030770995336647,
0.0308643244652762,0.0310509827225346,0.0314242992370515,0.0321709322660853,
0.0336641983241528),(0.,1.),.UNSPECIFIED.)
GEOMETRIC_REPRESENTATION_ITEM()
RATIONAL_B_SPLINE_SURFACE(((1.,0.999999873612283,1.),(1.,0.999999883055272,
1.),(1.,0.999999832278279,1.),(1.,0.999999636076863,1.),(1.,0.999999490006315,
1.),(1.,0.999998912794127,1.),(1.,0.999998342065787,1.),(1.,0.999996081024032,
1.),(1.,0.999993842330208,1.),(1.,0.999984988066275,1.),(1.,0.999976234105762,
1.),(1.,0.99994185620979,1.),(1.,0.999908117358917,1.),(1.,0.999864708764151,
1.)))
REPRESENTATION_ITEM('')
SURFACE()
);
#995=(
BOUNDED_SURFACE()
B_SPLINE_SURFACE(3,2,((#255542,#255543,#255544),(#255545,#255546,#255547),
(#255548,#255549,#255550),(#255551,#255552,#255553),(#255554,#255555,#255556),
(#255557,#255558,#255559),(#255560,#255561,#255562),(#255563,#255564,#255565),
(#255566,#255567,#255568),(#255569,#255570,#255571)),.UNSPECIFIED.,.F.,
 .F.,.F.)
B_SPLINE_SURFACE_WITH_KNOTS((4,2,2,2,4),(3,3),(-8.46614373150617E-5,0.000295396765610999,
0.000675454968537059,0.00143557137438918,0.00321156240023748),(0.,1.01446110731567),
 .UNSPECIFIED.)
GEOMETRIC_REPRESENTATION_ITEM()
RATIONAL_B_SPLINE_SURFACE(((1.,1.,1.),(1.,0.999999981368479,1.00000000053886),
(1.,0.999999165097809,1.00000002414722),(1.,0.999995913398173,1.00000011819358),
(1.,0.99999348428436,1.00000018844893),(1.,0.999983845520582,1.00000046722332),
(1.,0.999974284471918,1.00000074375002),(1.,0.999932442843545,1.00000195390258),
(1.,0.999886877026149,1.00000327176693),(1.,0.999827015544778,1.00000500309354)))
REPRESENTATION_ITEM('')
SURFACE()
);
#996=(
BOUNDED_SURFACE()
B_SPLINE_SURFACE(3,2,((#255583,#255584,#255585),(#255586,#255587,#255588),
(#255589,#255590,#255591),(#255592,#255593,#255594),(#255595,#255596,#255597),
(#255598,#255599,#255600),(#255601,#255602,#255603),(#255604,#255605,#255606),
(#255607,#255608,#255609),(#255610,#255611,#255612),(#255613,#255614,#255615),
(#255616,#255617,#255618)),.UNSPECIFIED.,.F.,.F.,.F.)
B_SPLINE_SURFACE_WITH_KNOTS((4,2,2,2,2,4),(3,3),(-4.02389268715393E-9,0.00106782328118822,
0.00213565058626912,0.00266956423880957,0.00320347789135002,0.00427130519643093),
(0.,1.),.UNSPECIFIED.)
GEOMETRIC_REPRESENTATION_ITEM()
RATIONAL_B_SPLINE_SURFACE(((1.,0.706402168958592,1.),(1.,0.706139758850027,
1.),(1.,0.705812509055337,1.),(1.,0.705055205221557,1.),(1.,0.704633499220493,
1.),(1.,0.704017143593892,1.),(1.,0.70381350289116,1.),(1.,0.703437343266215,
1.),(1.,0.703267727028899,1.),(1.,0.702840681274779,1.),(1.,0.702665768320735,
1.),(1.,0.702667091426976,1.)))
REPRESENTATION_ITEM('')
SURFACE()
);
#997=(
BOUNDED_SURFACE()
B_SPLINE_SURFACE(3,2,((#255620,#255621,#255622),(#255623,#255624,#255625),
(#255626,#255627,#255628),(#255629,#255630,#255631)),.UNSPECIFIED.,.F.,
 .F.,.F.)
B_SPLINE_SURFACE_WITH_KNOTS((4,4),(3,3),(-4.79573551320074E-5,0.00795324667442628),
(0.,1.),.UNSPECIFIED.)
GEOMETRIC_REPRESENTATION_ITEM()
RATIONAL_B_SPLINE_SURFACE(((1.,0.706402208495778,1.),(1.,0.70640221370927,
1.),(1.,0.706402222591468,1.),(1.,0.706402212149833,1.)))
REPRESENTATION_ITEM('')
SURFACE()
);
#998=(
BOUNDED_SURFACE()
B_SPLINE_SURFACE(3,2,((#255633,#255634,#255635),(#255636,#255637,#255638),
(#255639,#255640,#255641),(#255642,#255643,#255644),(#255645,#255646,#255647),
(#255648,#255649,#255650)),.UNSPECIFIED.,.F.,.F.,.F.)
B_SPLINE_SURFACE_WITH_KNOTS((4,2,4),(3,3),(-1.51788304147971E-18,0.000985170688965291,
0.00197034137793058),(0.,1.),.UNSPECIFIED.)
GEOMETRIC_REPRESENTATION_ITEM()
RATIONAL_B_SPLINE_SURFACE(((1.,0.707105460234637,1.),(1.,0.707114456372327,
1.),(1.,0.707059432720351,1.),(1.,0.706826661998886,1.),(1.,0.706648114128224,
1.),(1.,0.706404728440629,1.)))
REPRESENTATION_ITEM('')
SURFACE()
);
#999=(
BOUNDED_SURFACE()
B_SPLINE_SURFACE(3,2,((#255652,#255653,#255654),(#255655,#255656,#255657),
(#255658,#255659,#255660),(#255661,#255662,#255663)),.UNSPECIFIED.,.F.,
 .F.,.F.)
B_SPLINE_SURFACE_WITH_KNOTS((4,4),(3,3),(0.,0.000401798032548088),(0.,1.),
 .UNSPECIFIED.)
GEOMETRIC_REPRESENTATION_ITEM()
RATIONAL_B_SPLINE_SURFACE(((1.,0.707105460234638,1.),(1.,0.706735337361826,
1.),(1.,0.706431406690515,1.),(1.,0.706194064359953,1.)))
REPRESENTATION_ITEM('')
SURFACE()
);
#1000=(
BOUNDED_SURFACE()
B_SPLINE_SURFACE(3,2,((#255667,#255668,#255669),(#255670,#255671,#255672),
(#255673,#255674,#255675),(#255676,#255677,#255678),(#255679,#255680,#255681),
(#255682,#255683,#255684),(#255685,#255686,#255687),(#255688,#255689,#255690),
(#255691,#255692,#255693),(#255694,#255695,#255696)),.UNSPECIFIED.,.F.,
 .F.,.F.)
B_SPLINE_SURFACE_WITH_KNOTS((4,2,2,2,4),(3,3),(0.0103059885879315,0.0106264774157314,
0.0109469662435313,0.011587943899131,0.0128698992103306),(0.,1.00033189853842),
 .UNSPECIFIED.)
GEOMETRIC_REPRESENTATION_ITEM()
RATIONAL_B_SPLINE_SURFACE(((1.,0.707009570355304,1.00019448619074),(1.,
0.707009570355304,1.00019448619074),(1.,0.709514339918083,1.00019282353203),
(1.,0.711832183539004,1.00019128495421),(1.,0.712857559732374,1.00019060431249),
(1.,0.715481647908372,1.00018886245043),(1.,0.716657663302842,1.00018808181485),
(1.,0.718741000661166,1.0001866989016),(1.,0.718102102455743,1.00018712300036),
(1.,0.71637685022396,1.00018826821775)))
REPRESENTATION_ITEM('')
SURFACE()
);
#1001=(
BOUNDED_SURFACE()
B_SPLINE_SURFACE(3,2,((#255706,#255707,#255708),(#255709,#255710,#255711),
(#255712,#255713,#255714),(#255715,#255716,#255717),(#255718,#255719,#255720),
(#255721,#255722,#255723),(#255724,#255725,#255726),(#255727,#255728,#255729),
(#255730,#255731,#255732),(#255733,#255734,#255735),(#255736,#255737,#255738),
(#255739,#255740,#255741)),.UNSPECIFIED.,.F.,.F.,.F.)
B_SPLINE_SURFACE_WITH_KNOTS((4,2,2,2,2,4),(3,3),(0.00917688977706351,0.0100212413055712,
0.0106243495402196,0.011227457774868,0.0115290118921922,0.0120574274522704),
(0.,1.00178634287421),.UNSPECIFIED.)
GEOMETRIC_REPRESENTATION_ITEM()
RATIONAL_B_SPLINE_SURFACE(((1.,0.713368065491215,1.00102404582746),(1.,
0.715362269971567,1.00101692116154),(1.,0.717087403758854,1.00101075780064),
(1.,0.717860170049106,1.00100799694953),(1.,0.717331439931494,1.00100988593609),
(1.,0.71544167507474,1.00101663747206),(1.,0.714194436330775,1.00102109346414),
(1.,0.711761895661837,1.00102978416752),(1.,0.710833886588925,1.00103309965231),
(1.,0.707980572570402,1.00104329364664),(1.,0.702662828930677,1.00106229227356),
(1.,0.711692130081028,1.00103003341802)))
REPRESENTATION_ITEM('')
SURFACE()
);
#1002=(
BOUNDED_SURFACE()
B_SPLINE_SURFACE(3,2,((#255743,#255744,#255745),(#255746,#255747,#255748),
(#255749,#255750,#255751),(#255752,#255753,#255754)),.UNSPECIFIED.,.F.,
 .F.,.F.)
B_SPLINE_SURFACE_WITH_KNOTS((4,4),(3,3),(0.,0.000382676042679837),(0.,1.),
 .UNSPECIFIED.)
GEOMETRIC_REPRESENTATION_ITEM()
RATIONAL_B_SPLINE_SURFACE(((1.,0.707105802455518,1.),(1.,0.706758870294842,
1.),(1.,0.70647453042022,1.),(1.,0.706252209303164,1.)))
REPRESENTATION_ITEM('')
SURFACE()
);
#1003=(
BOUNDED_SURFACE()
B_SPLINE_SURFACE(3,2,((#255756,#255757,#255758),(#255759,#255760,#255761),
(#255762,#255763,#255764),(#255765,#255766,#255767),(#255768,#255769,#255770),
(#255771,#255772,#255773),(#255774,#255775,#255776),(#255777,#255778,#255779),
(#255780,#255781,#255782),(#255783,#255784,#255785),(#255786,#255787,#255788),
(#255789,#255790,#255791),(#255792,#255793,#255794),(#255795,#255796,#255797),
(#255798,#255799,#255800),(#255801,#255802,#255803),(#255804,#255805,#255806),
(#255807,#255808,#255809),(#255810,#255811,#255812),(#255813,#255814,#255815),
(#255816,#255817,#255818),(#255819,#255820,#255821),(#255822,#255823,#255824),
(#255825,#255826,#255827),(#255828,#255829,#255830),(#255831,#255832,#255833),
(#255834,#255835,#255836),(#255837,#255838,#255839),(#255840,#255841,#255842),
(#255843,#255844,#255845),(#255846,#255847,#255848),(#255849,#255850,#255851)),
 .UNSPECIFIED.,.F.,.F.,.F.)
B_SPLINE_SURFACE_WITH_KNOTS((4,2,2,2,2,2,2,2,2,2,2,2,2,2,2,4),(3,3),(-1.51788304147971E-18,
0.0015548644724609,0.00310972894492181,0.00388716118115226,0.00427587729926749,
0.00466459341738271,0.00544202565361316,0.00621945788984362,0.00699689012607407,
0.00777432236230452,0.00855175459853497,0.00932918683476543,0.0101066190709959,
0.0108840513072263,0.0116614835434568,0.0124389157796872),(0.,1.),
 .UNSPECIFIED.)
GEOMETRIC_REPRESENTATION_ITEM()
RATIONAL_B_SPLINE_SURFACE(((1.,0.707105802455519,1.),(1.,0.707122931759661,
1.),(1.,0.706981701164209,1.),(1.,0.706379057753463,1.),(1.,0.70593426920302,
1.),(1.,0.705086310856166,1.),(1.,0.704784840615842,1.),(1.,0.704332373229582,
1.),(1.,0.70418146161873,1.),(1.,0.703885473832298,1.),(1.,0.703739404241705,
1.),(1.,0.703330377576778,1.),(1.,0.703097218877101,1.),(1.,0.702766561637541,
1.),(1.,0.702671556762374,1.),(1.,0.702662941084707,1.),(1.,0.702746994153224,
1.),(1.,0.703068904916871,1.),(1.,0.703297465444123,1.),(1.,0.703831338036716,
1.),(1.,0.704139147089003,1.),(1.,0.704749881114323,1.),(1.,0.705063741359775,
1.),(1.,0.705625515431251,1.),(1.,0.705862107931349,1.),(1.,0.706313062065554,
1.),(1.,0.706501752829583,1.),(1.,0.706839193024213,1.),(1.,0.706977856899403,
1.),(1.,0.707084568374552,1.),(1.,0.707088095479802,1.),(1.,0.707087661201522,
1.)))
REPRESENTATION_ITEM('')
SURFACE()
);
#1004=(
BOUNDED_SURFACE()
B_SPLINE_SURFACE(3,2,((#255866,#255867,#255868),(#255869,#255870,#255871),
(#255872,#255873,#255874),(#255875,#255876,#255877)),.UNSPECIFIED.,.F.,
 .F.,.F.)
B_SPLINE_SURFACE_WITH_KNOTS((4,4),(3,3),(-8.67361737988404E-18,0.00401576823228098),
(-1.37715346280036E-5,1.),.UNSPECIFIED.)
GEOMETRIC_REPRESENTATION_ITEM()
RATIONAL_B_SPLINE_SURFACE(((1.00000703706122,0.74450700626113,1.),(1.00000725450503,
0.736612323098005,1.),(1.00000746672799,0.728907191685247,1.),(1.0000076785623,
0.721216171426654,1.)))
REPRESENTATION_ITEM('')
SURFACE()
);
#1005=(
BOUNDED_SURFACE()
B_SPLINE_SURFACE(3,2,((#255879,#255880,#255881),(#255882,#255883,#255884),
(#255885,#255886,#255887),(#255888,#255889,#255890)),.UNSPECIFIED.,.F.,
 .F.,.F.)
B_SPLINE_SURFACE_WITH_KNOTS((4,4),(3,3),(1.27457215273011,1.33345941719542),
(0.,1.),.UNSPECIFIED.)
GEOMETRIC_REPRESENTATION_ITEM()
RATIONAL_B_SPLINE_SURFACE(((1.,0.753267544526545,1.),(1.,0.750389699794728,
1.),(1.,0.747469480260805,1.),(1.,0.744510524743283,1.)))
REPRESENTATION_ITEM('')
SURFACE()
);
#1006=(
BOUNDED_SURFACE()
B_SPLINE_SURFACE(3,2,((#255891,#255892,#255893),(#255894,#255895,#255896),
(#255897,#255898,#255899),(#255900,#255901,#255902)),.UNSPECIFIED.,.F.,
 .F.,.F.)
B_SPLINE_SURFACE_WITH_KNOTS((4,4),(3,3),(4.94761169912391,5.006153601341),
(0.,1.),.UNSPECIFIED.)
GEOMETRIC_REPRESENTATION_ITEM()
RATIONAL_B_SPLINE_SURFACE(((1.,0.744171000495281,1.),(1.,0.747113759383379,
1.),(1.,0.750018398345679,1.),(1.,0.752881335040299,1.)))
REPRESENTATION_ITEM('')
SURFACE()
);
#1007=(
BOUNDED_SURFACE()
B_SPLINE_SURFACE(3,2,((#255904,#255905,#255906),(#255907,#255908,#255909),
(#255910,#255911,#255912),(#255913,#255914,#255915)),.UNSPECIFIED.,.F.,
 .F.,.F.)
B_SPLINE_SURFACE_WITH_KNOTS((4,4),(3,3),(-9.32413868337534E-18,0.00401608828623307),
(-1.06392441549789E-5,1.),.UNSPECIFIED.)
GEOMETRIC_REPRESENTATION_ITEM()
RATIONAL_B_SPLINE_SURFACE(((1.00000544371229,0.744168278668099,1.),(1.00000561161094,
0.736277744083159,1.),(1.00000577546985,0.728577060483241,1.),(1.00000593920507,
0.720882189482972,1.)))
REPRESENTATION_ITEM('')
SURFACE()
);
#1008=(
BOUNDED_SURFACE()
B_SPLINE_SURFACE(3,2,((#255930,#255931,#255932),(#255933,#255934,#255935),
(#255936,#255937,#255938),(#255939,#255940,#255941),(#255942,#255943,#255944),
(#255945,#255946,#255947),(#255948,#255949,#255950),(#255951,#255952,#255953),
(#255954,#255955,#255956),(#255957,#255958,#255959),(#255960,#255961,#255962),
(#255963,#255964,#255965),(#255966,#255967,#255968),(#255969,#255970,#255971),
(#255972,#255973,#255974),(#255975,#255976,#255977),(#255978,#255979,#255980),
(#255981,#255982,#255983),(#255984,#255985,#255986),(#255987,#255988,#255989),
(#255990,#255991,#255992),(#255993,#255994,#255995),(#255996,#255997,#255998),
(#255999,#256000,#256001),(#256002,#256003,#256004),(#256005,#256006,#256007),
(#256008,#256009,#256010),(#256011,#256012,#256013),(#256014,#256015,#256016),
(#256017,#256018,#256019)),.UNSPECIFIED.,.F.,.F.,.F.)
B_SPLINE_SURFACE_WITH_KNOTS((4,2,2,2,2,2,2,2,2,2,2,2,2,2,4),(3,3),(-2.96046224941722E-5,
0.00154086984634391,0.00308173969268783,0.00385217461585979,0.00462260953903174,
0.0053930444622037,0.00616347938537566,0.00693391430854761,0.00770434923171957,
0.00847478415489153,0.00924521907806349,0.0100156540012354,0.0107860889244074,
0.0115565238475794,0.0123269587707513),(-2.96046224941722E-5,1.),
 .UNSPECIFIED.)
GEOMETRIC_REPRESENTATION_ITEM()
RATIONAL_B_SPLINE_SURFACE(((1.00001734268389,0.707095000184461,1.),(1.00001734111784,
0.707121449692352,1.),(1.00001734914448,0.70698588566895,1.),(1.00001738409999,
0.706395513210632,1.),(1.00001740963942,0.705964171219467,1.),(1.00001745928656,
0.705125667992631,1.),(1.00001747671987,0.70483123253307,1.),(1.00001751208716,
0.704233905308592,1.),(1.00001753008667,0.703929906996829,1.),(1.00001756268363,
0.703379368731524,1.),(1.00001757684414,0.703140208127786,1.),(1.0000175975557,
0.702790405370624,1.),(1.00001760400313,0.702681513177461,1.),(1.00001760634368,
0.70264198295943,1.),(1.00001760241798,0.702708285071858,1.),(1.00001758531177,
0.702997196308989,1.),(1.0000175725837,0.703212163799586,1.),(1.00001754217716,
0.703725707571209,1.),(1.00001752416292,0.704029954665288,1.),(1.00001748871825,
0.70462858880522,1.),(1.00001746980264,0.704948059351592,1.),(1.00001743675222,
0.705506256280986,1.),(1.00001742229396,0.705750445441915,1.),(1.00001739507728,
0.706210114873096,1.),(1.00001738284171,0.706416764545461,1.),(1.00001736008677,
0.706801078573585,1.),(1.00001735227936,0.706932939903547,1.),(1.00001734572074,
0.707043710053301,1.),(1.00001734511635,0.707053917819979,1.),(1.00001734524073,
0.707051817170862,1.)))
REPRESENTATION_ITEM('')
SURFACE()
);
#1009=(
BOUNDED_SURFACE()
B_SPLINE_SURFACE(3,2,((#256021,#256022,#256023),(#256024,#256025,#256026),
(#256027,#256028,#256029),(#256030,#256031,#256032)),.UNSPECIFIED.,.F.,
 .F.,.F.)
B_SPLINE_SURFACE_WITH_KNOTS((4,4),(3,3),(1.30104260698261E-18,0.000260967710647298),
(0.,1.00051296360226),.UNSPECIFIED.)
GEOMETRIC_REPRESENTATION_ITEM()
RATIONAL_B_SPLINE_SURFACE(((1.,0.706954749814845,1.00030064309432),(1.,
0.70659474247763,1.00030101243564),(1.,0.706285108016179,1.00030133009806),
(1.,0.706025466670239,1.00030159647118)))
REPRESENTATION_ITEM('')
SURFACE()
);
#1010=(
BOUNDED_SURFACE()
B_SPLINE_SURFACE(3,2,((#256034,#256035,#256036),(#256037,#256038,#256039),
(#256040,#256041,#256042),(#256043,#256044,#256045),(#256046,#256047,#256048),
(#256049,#256050,#256051),(#256052,#256053,#256054),(#256055,#256056,#256057),
(#256058,#256059,#256060),(#256061,#256062,#256063),(#256064,#256065,#256066),
(#256067,#256068,#256069)),.UNSPECIFIED.,.F.,.F.,.F.)
B_SPLINE_SURFACE_WITH_KNOTS((4,2,2,2,2,4),(3,3),(-1.55219268475965E-5,0.000639101144984623,
0.00129372421681684,0.00162103575273295,0.00194834728864906,0.00260297036048128),
(0.,1.),.UNSPECIFIED.)
GEOMETRIC_REPRESENTATION_ITEM()
RATIONAL_B_SPLINE_SURFACE(((1.,0.70570297274577,1.),(1.,0.708626389273159,
1.),(1.,0.710948418932393,1.),(1.,0.714387954254618,1.),(1.,0.715602621788581,
1.),(1.,0.716821110255159,1.),(1.,0.717118542824262,1.),(1.,0.717523820407545,
1.),(1.,0.717652361324455,1.),(1.,0.71720772782131,1.),(1.,0.716049673090967,
1.),(1.,0.714565999598193,1.)))
REPRESENTATION_ITEM('')
SURFACE()
);
#1011=(
BOUNDED_SURFACE()
B_SPLINE_SURFACE(3,2,((#256093,#256094,#256095),(#256096,#256097,#256098),
(#256099,#256100,#256101),(#256102,#256103,#256104),(#256105,#256106,#256107),
(#256108,#256109,#256110)),.UNSPECIFIED.,.F.,.F.,.F.)
B_SPLINE_SURFACE_WITH_KNOTS((4,2,4),(3,3),(0.0166903035477949,0.0179788710473388,
0.0192674385468827),(0.,1.),.UNSPECIFIED.)
GEOMETRIC_REPRESENTATION_ITEM()
RATIONAL_B_SPLINE_SURFACE(((1.,0.715993090486389,1.),(1.,0.717788706083318,
1.),(1.,0.718511097924105,1.),(1.,0.715873824679477,1.),(1.,0.712618771642207,
1.),(1.,0.706873224442532,1.)))
REPRESENTATION_ITEM('')
SURFACE()
);
#1012=(
BOUNDED_SURFACE()
B_SPLINE_SURFACE(3,2,((#256112,#256113,#256114),(#256115,#256116,#256117),
(#256118,#256119,#256120),(#256121,#256122,#256123)),.UNSPECIFIED.,.F.,
 .F.,.F.)
B_SPLINE_SURFACE_WITH_KNOTS((4,4),(3,3),(0.,0.000408090496762132),(0.,1.),
 .UNSPECIFIED.)
GEOMETRIC_REPRESENTATION_ITEM()
RATIONAL_B_SPLINE_SURFACE(((1.,0.707105827257005,1.),(1.,0.706812633552605,
1.),(1.,0.706573807987462,1.),(1.,0.706389657273507,1.)))
REPRESENTATION_ITEM('')
SURFACE()
);
#1013=(
BOUNDED_SURFACE()
B_SPLINE_SURFACE(3,2,((#256125,#256126,#256127),(#256128,#256129,#256130),
(#256131,#256132,#256133),(#256134,#256135,#256136)),.UNSPECIFIED.,.F.,
 .F.,.F.)
B_SPLINE_SURFACE_WITH_KNOTS((4,4),(3,3),(-1.51788304147971E-18,0.00196962885432771),
(-0.000791814754556172,1.),.UNSPECIFIED.)
GEOMETRIC_REPRESENTATION_ITEM()
RATIONAL_B_SPLINE_SURFACE(((1.00046420312708,0.706873909329506,1.),(1.00046417396501,
0.706892324030619,1.),(1.00046457128679,0.706641430892831,1.),(1.00046531509692,
0.706171743931802,1.)))
REPRESENTATION_ITEM('')
SURFACE()
);
#1014=(
BOUNDED_SURFACE()
B_SPLINE_SURFACE(3,2,((#256138,#256139,#256140),(#256141,#256142,#256143),
(#256144,#256145,#256146),(#256147,#256148,#256149)),.UNSPECIFIED.,.F.,
 .F.,.F.)
B_SPLINE_SURFACE_WITH_KNOTS((4,4),(3,3),(-4.77209008219369E-5,0.00800120437114475),
(0.,1.),.UNSPECIFIED.)
GEOMETRIC_REPRESENTATION_ITEM()
RATIONAL_B_SPLINE_SURFACE(((1.,0.706402208532828,1.),(1.,0.706402212092943,
1.),(1.,0.706402226587646,1.),(1.,0.706402208046277,1.)))
REPRESENTATION_ITEM('')
SURFACE()
);
#1015=(
BOUNDED_SURFACE()
B_SPLINE_SURFACE(3,2,((#256151,#256152,#256153),(#256154,#256155,#256156),
(#256157,#256158,#256159),(#256160,#256161,#256162),(#256163,#256164,#256165),
(#256166,#256167,#256168),(#256169,#256170,#256171),(#256172,#256173,#256174),
(#256175,#256176,#256177),(#256178,#256179,#256180),(#256181,#256182,#256183),
(#256184,#256185,#256186)),.UNSPECIFIED.,.F.,.F.,.F.)
B_SPLINE_SURFACE_WITH_KNOTS((4,2,2,2,2,4),(3,3),(-0.000287002596900857,
0.00104857153779793,0.00158567080817711,0.00212277007855629,0.00319696861931466,
0.00455816214169217),(-0.00230556957606589,1.),.UNSPECIFIED.)
GEOMETRIC_REPRESENTATION_ITEM()
RATIONAL_B_SPLINE_SURFACE(((1.00135629088791,0.705866415399121,1.),(1.00135724185099,
0.705660183696168,1.),(1.00135914186499,0.705248134971976,1.),(1.00136219460615,
0.704586098748056,1.),(1.00136312818322,0.704383637481707,1.),(1.00136502407856,
0.703972481956201,1.),(1.00136599260783,0.70376244074191,1.),(1.00136885927698,
0.703140757237133,1.),(1.00137073135075,0.702734767803335,1.),(1.00137374671092,
0.702080838248012,1.),(1.00137461691474,0.701892120496954,1.),(1.0013740127895,
0.702023134811249,1.)))
REPRESENTATION_ITEM('')
SURFACE()
);
#1016=CONICAL_SURFACE('',#74159,9.7161578043141,0.0837758040957278);
#1017=CONICAL_SURFACE('',#74162,94.7161578043141,0.0837758040957278);
#1018=CONICAL_SURFACE('',#74165,94.7161578043141,0.0837758040957278);
#1019=CONICAL_SURFACE('',#74168,9.7161578043141,0.0837758040957278);
#1020=CONICAL_SURFACE('',#74174,24.7161578043141,0.0837758040957278);
#1021=CONICAL_SURFACE('',#74177,24.7161578043141,0.0837758040957278);
#1022=CONICAL_SURFACE('',#74475,26.2401578043141,0.0610865238198017);
#1023=CONICAL_SURFACE('',#74478,26.2401578043141,0.0610865238198017);
#1024=CONICAL_SURFACE('',#74484,11.2401578043141,0.0610865238198017);
#1025=CONICAL_SURFACE('',#74487,96.2401578043141,0.0610865238198017);
#1026=CONICAL_SURFACE('',#74490,96.2401578043141,0.0610865238198017);
#1027=CONICAL_SURFACE('',#74493,11.2401578043141,0.0610865238198017);
#1028=CONICAL_SURFACE('',#74556,23.4,0.279252680319093);
#1029=CONICAL_SURFACE('',#74559,23.4,0.279252680319093);
#1030=CONICAL_SURFACE('',#74571,8.39999999999998,0.279252680319093);
#1031=CONICAL_SURFACE('',#74573,8.39999999999998,0.279252680319093);
#1032=CONICAL_SURFACE('',#74576,93.3999999999999,0.279252680319093);
#1033=CONICAL_SURFACE('',#74579,93.4,0.279252680319093);
#1034=CONICAL_SURFACE('',#74581,8.39999999999997,0.279252680319093);
#1035=CONICAL_SURFACE('',#74584,8.4,0.279252680319093);
#1036=CONICAL_SURFACE('',#75111,9.89999999999999,0.0349065850398867);
#1037=CONICAL_SURFACE('',#75114,9.89999999999996,0.0349065850398867);
#1038=CONICAL_SURFACE('',#75116,24.9,0.0349065850398867);
#1039=CONICAL_SURFACE('',#75119,9.89999999999999,0.0349065850398867);
#1040=CONICAL_SURFACE('',#75122,9.89999999999996,0.0349065850398867);
#1041=CONICAL_SURFACE('',#75124,24.9,0.0349065850398867);
#1042=CONICAL_SURFACE('',#75127,94.9,0.0349065850398867);
#1043=CONICAL_SURFACE('',#75131,94.9,0.0349065850398867);
#1044=CONICAL_SURFACE('',#75160,13.7695734572399,0.0261799387799199);
#1045=CONICAL_SURFACE('',#75171,11.3029999999997,0.0111106538975943);
#1046=CONICAL_SURFACE('',#75349,50.5962340495975,0.0261799387799152);
#1047=CONICAL_SURFACE('',#75351,17.5,0.0130899693899575);
#1048=CONICAL_SURFACE('',#75384,46.9605204399732,1.31510559137773);
#1049=CONICAL_SURFACE('',#75387,52.2477999999999,0.026179938779915);
#1050=CONICAL_SURFACE('',#75411,46.9072981708171,1.31510559137773);
#1051=CONICAL_SURFACE('',#75419,46.9072981708171,1.31510559137773);
#1052=CONICAL_SURFACE('',#75427,46.9072981708172,1.31510559137773);
#1053=CONICAL_SURFACE('',#75435,46.9072981708171,1.31510559137773);
#1054=CONICAL_SURFACE('',#75465,46.9072981708172,1.31510559137773);
#1055=CONICAL_SURFACE('',#75466,46.9072981708172,1.31510559137773);
#1056=CONICAL_SURFACE('',#75467,46.9072981708171,1.31510559137773);
#1057=CONICAL_SURFACE('',#75468,46.9072981708171,1.31510559137773);
#1058=CONICAL_SURFACE('',#75490,45.72,1.31772358525572);
#1059=CONICAL_SURFACE('',#75492,52.324,0.0523598775598206);
#1060=CONICAL_SURFACE('',#75494,50.4825,0.0174532925199458);
#1061=CONICAL_SURFACE('',#75497,49.4931015189506,0.0174532925199445);
#1062=CONICAL_SURFACE('',#75500,49.4665,1.31772358525572);
#1063=CONICAL_SURFACE('',#76896,0.25,0.0174532925199433);
#1064=CONICAL_SURFACE('',#76900,0.25,0.0174532925199433);
#1065=CONICAL_SURFACE('',#76901,0.25,0.0174532925199433);
#1066=CONICAL_SURFACE('',#76904,0.25,0.0174532925199433);
#1067=CONICAL_SURFACE('',#76908,0.25,0.0174532925199433);
#1068=CONICAL_SURFACE('',#76909,0.25,0.0174532925199433);
#1069=CONICAL_SURFACE('',#76913,0.25,0.0174532925199433);
#1070=CONICAL_SURFACE('',#76914,0.25,0.0174532925199433);
#1071=CONICAL_SURFACE('',#76918,0.25,0.0174532925199433);
#1072=CONICAL_SURFACE('',#76919,0.25,0.0174532925199433);
#1073=CONICAL_SURFACE('',#76923,0.25,0.0174532925199433);
#1074=CONICAL_SURFACE('',#76924,0.25,0.0174532925199433);
#1075=CONICAL_SURFACE('',#76928,0.25,0.0174532925199433);
#1076=CONICAL_SURFACE('',#76929,0.25,0.0174532925199433);
#1077=CONICAL_SURFACE('',#76931,0.25,0.0174532925199433);
#1078=CONICAL_SURFACE('',#76933,0.25,0.0174532925199433);
#1079=CONICAL_SURFACE('',#76935,0.25,0.0174532925199433);
#1080=CONICAL_SURFACE('',#76936,0.25,0.0174532925199433);
#1081=CONICAL_SURFACE('',#76938,0.25,0.0174532925199433);
#1082=CONICAL_SURFACE('',#76940,0.25,0.0174532925199433);
#1083=CONICAL_SURFACE('',#76942,0.25,0.0174532925199433);
#1084=CONICAL_SURFACE('',#76944,0.25,0.0174532925199433);
#1085=CONICAL_SURFACE('',#76946,0.25,0.0174532925199433);
#1086=CONICAL_SURFACE('',#76948,0.25,0.0174532925199433);
#1087=CONICAL_SURFACE('',#76950,0.25,0.0174532925199433);
#1088=CONICAL_SURFACE('',#76953,0.25,0.0174532925199433);
#1089=CONICAL_SURFACE('',#76955,0.25,0.0174532925199433);
#1090=CONICAL_SURFACE('',#76957,0.25,0.0174532925199433);
#1091=CONICAL_SURFACE('',#76959,0.25,0.0174532925199433);
#1092=CONICAL_SURFACE('',#76961,0.25,0.0174532925199433);
#1093=CONICAL_SURFACE('',#76963,0.25,0.0174532925199433);
#1094=CONICAL_SURFACE('',#76965,0.25,0.0174532925199433);
#1095=CONICAL_SURFACE('',#76967,0.25,0.0174532925199433);
#1096=CONICAL_SURFACE('',#76969,0.25,0.0174532925199433);
#1097=CONICAL_SURFACE('',#76971,0.25,0.0174532925199433);
#1098=CONICAL_SURFACE('',#76973,0.25,0.0174532925199433);
#1099=CONICAL_SURFACE('',#76975,0.25,0.0174532925199433);
#1100=CONICAL_SURFACE('',#76977,0.25,0.0174532925199433);
#1101=CONICAL_SURFACE('',#76979,0.25,0.0174532925199433);
#1102=CONICAL_SURFACE('',#76981,0.25,0.0174532925199433);
#1103=CONICAL_SURFACE('',#76983,0.25,0.0174532925199433);
#1104=CONICAL_SURFACE('',#76985,0.25,0.0174532925199433);
#1105=CONICAL_SURFACE('',#76986,0.25,0.0174532925199433);
#1106=CONICAL_SURFACE('',#76988,0.25,0.0174532925199433);
#1107=CONICAL_SURFACE('',#76990,0.25,0.0174532925199433);
#1108=CONICAL_SURFACE('',#76992,0.25,0.0174532925199433);
#1109=CONICAL_SURFACE('',#76994,0.25,0.0174532925199433);
#1110=CONICAL_SURFACE('',#76996,0.25,0.0174532925199433);
#1111=CONICAL_SURFACE('',#76998,0.25,0.0174532925199433);
#1112=CONICAL_SURFACE('',#77000,0.25,0.0174532925199433);
#1113=CONICAL_SURFACE('',#77003,0.25,0.0174532925199433);
#1114=CONICAL_SURFACE('',#77005,0.25,0.0174532925199433);
#1115=CONICAL_SURFACE('',#77007,0.25,0.0174532925199433);
#1116=CONICAL_SURFACE('',#77009,0.25,0.0174532925199433);
#1117=CONICAL_SURFACE('',#77011,0.25,0.0174532925199433);
#1118=CONICAL_SURFACE('',#77013,0.25,0.0174532925199433);
#1119=CONICAL_SURFACE('',#77015,0.25,0.0174532925199433);
#1120=CONICAL_SURFACE('',#77017,0.25,0.0174532925199433);
#1121=CONICAL_SURFACE('',#77019,0.25,0.0174532925199433);
#1122=CONICAL_SURFACE('',#77021,0.25,0.0174532925199433);
#1123=CONICAL_SURFACE('',#77023,0.25,0.0174532925199433);
#1124=CONICAL_SURFACE('',#77025,0.25,0.0174532925199433);
#1125=CONICAL_SURFACE('',#77027,0.25,0.0174532925199433);
#1126=CONICAL_SURFACE('',#77028,0.25,0.0174532925199433);
#1127=CONICAL_SURFACE('',#77030,0.25,0.0174532925199433);
#1128=CONICAL_SURFACE('',#77032,0.25,0.0174532925199433);
#1129=CONICAL_SURFACE('',#77034,0.25,0.0174532925199433);
#1130=CONICAL_SURFACE('',#77036,0.25,0.0174532925199433);
#1131=CONICAL_SURFACE('',#77038,0.25,0.0174532925199433);
#1132=CONICAL_SURFACE('',#77040,0.25,0.0174532925199433);
#1133=CONICAL_SURFACE('',#77042,0.25,0.0174532925199433);
#1134=CONICAL_SURFACE('',#77044,0.25,0.0174532925199433);
#1135=CONICAL_SURFACE('',#77046,0.25,0.0174532925199433);
#1136=CONICAL_SURFACE('',#77048,0.25,0.0174532925199433);
#1137=CONICAL_SURFACE('',#77050,0.25,0.0174532925199433);
#1138=CONICAL_SURFACE('',#77052,0.25,0.0174532925199433);
#1139=CONICAL_SURFACE('',#77054,0.25,0.0174532925199433);
#1140=CONICAL_SURFACE('',#77056,0.25,0.0174532925199433);
#1141=CONICAL_SURFACE('',#77058,0.25,0.0174532925199433);
#1142=CONICAL_SURFACE('',#77060,0.25,0.0174532925199433);
#1143=CONICAL_SURFACE('',#77063,0.25,0.0174532925199433);
#1144=CONICAL_SURFACE('',#77065,0.25,0.0174532925199433);
#1145=CONICAL_SURFACE('',#77067,0.25,0.0174532925199433);
#1146=CONICAL_SURFACE('',#77069,0.25,0.0174532925199433);
#1147=CONICAL_SURFACE('',#77071,0.25,0.0174532925199433);
#1148=CONICAL_SURFACE('',#77073,0.25,0.0174532925199433);
#1149=CONICAL_SURFACE('',#77075,0.25,0.0174532925199433);
#1150=CONICAL_SURFACE('',#77076,43.18,0.0174532925199433);
#1151=CONICAL_SURFACE('',#77077,43.18,0.0174532925199433);
#1152=CONICAL_SURFACE('',#77079,43.18,0.0174532925199433);
#1153=CONICAL_SURFACE('',#77080,43.18,0.0174532925199433);
#1154=CONICAL_SURFACE('',#77081,43.18,0.0174532925199433);
#1155=CONICAL_SURFACE('',#77085,0.25,0.0174532925199433);
#1156=CONICAL_SURFACE('',#77086,0.25,0.0174532925199433);
#1157=CONICAL_SURFACE('',#77087,0.25,0.0174532925199433);
#1158=CONICAL_SURFACE('',#77089,0.25,0.0174532925199433);
#1159=CONICAL_SURFACE('',#77091,0.25,0.0174532925199433);
#1160=CONICAL_SURFACE('',#77092,0.25,0.0174532925199433);
#1161=CONICAL_SURFACE('',#77094,0.25,0.0174532925199433);
#1162=CONICAL_SURFACE('',#77095,0.25,0.0174532925199433);
#1163=CONICAL_SURFACE('',#77097,0.25,0.0174532925199433);
#1164=CONICAL_SURFACE('',#77098,0.25,0.0174532925199433);
#1165=CONICAL_SURFACE('',#77100,0.25,0.0174532925199433);
#1166=CONICAL_SURFACE('',#77101,0.25,0.0174532925199433);
#1167=CONICAL_SURFACE('',#77103,0.25,0.0174532925199433);
#1168=CONICAL_SURFACE('',#77104,0.25,0.0174532925199433);
#1169=CONICAL_SURFACE('',#77106,0.25,0.0174532925199433);
#1170=CONICAL_SURFACE('',#77108,0.25,0.0174532925199433);
#1171=CONICAL_SURFACE('',#77110,0.25,0.0174532925199433);
#1172=CONICAL_SURFACE('',#77111,0.25,0.0174532925199433);
#1173=CONICAL_SURFACE('',#77113,0.25,0.0174532925199433);
#1174=CONICAL_SURFACE('',#77115,0.25,0.0174532925199433);
#1175=CONICAL_SURFACE('',#77117,0.25,0.0174532925199433);
#1176=CONICAL_SURFACE('',#77119,0.25,0.0174532925199433);
#1177=CONICAL_SURFACE('',#77121,0.25,0.0174532925199433);
#1178=CONICAL_SURFACE('',#77123,0.25,0.0174532925199433);
#1179=CONICAL_SURFACE('',#77125,0.25,0.0174532925199433);
#1180=CONICAL_SURFACE('',#77128,0.25,0.0174532925199433);
#1181=CONICAL_SURFACE('',#77130,0.25,0.0174532925199433);
#1182=CONICAL_SURFACE('',#77132,0.25,0.0174532925199433);
#1183=CONICAL_SURFACE('',#77134,0.25,0.0174532925199433);
#1184=CONICAL_SURFACE('',#77136,0.25,0.0174532925199433);
#1185=CONICAL_SURFACE('',#77138,0.25,0.0174532925199433);
#1186=CONICAL_SURFACE('',#77140,0.25,0.0174532925199433);
#1187=CONICAL_SURFACE('',#77142,0.25,0.0174532925199433);
#1188=CONICAL_SURFACE('',#77144,0.25,0.0174532925199433);
#1189=CONICAL_SURFACE('',#77146,0.25,0.0174532925199433);
#1190=CONICAL_SURFACE('',#77148,0.25,0.0174532925199433);
#1191=CONICAL_SURFACE('',#77150,0.25,0.0174532925199433);
#1192=CONICAL_SURFACE('',#77152,0.25,0.0174532925199433);
#1193=CONICAL_SURFACE('',#77154,0.25,0.0174532925199433);
#1194=CONICAL_SURFACE('',#77156,0.25,0.0174532925199433);
#1195=CONICAL_SURFACE('',#77158,0.25,0.0174532925199433);
#1196=CONICAL_SURFACE('',#77160,0.25,0.0174532925199433);
#1197=CONICAL_SURFACE('',#77161,0.25,0.0174532925199433);
#1198=CONICAL_SURFACE('',#77163,0.25,0.0174532925199433);
#1199=CONICAL_SURFACE('',#77165,0.25,0.0174532925199433);
#1200=CONICAL_SURFACE('',#77167,0.25,0.0174532925199433);
#1201=CONICAL_SURFACE('',#77169,0.25,0.0174532925199433);
#1202=CONICAL_SURFACE('',#77171,0.25,0.0174532925199433);
#1203=CONICAL_SURFACE('',#77173,0.25,0.0174532925199433);
#1204=CONICAL_SURFACE('',#77175,0.25,0.0174532925199433);
#1205=CONICAL_SURFACE('',#77178,0.25,0.0174532925199433);
#1206=CONICAL_SURFACE('',#77180,0.25,0.0174532925199433);
#1207=CONICAL_SURFACE('',#77182,0.25,0.0174532925199433);
#1208=CONICAL_SURFACE('',#77184,0.25,0.0174532925199433);
#1209=CONICAL_SURFACE('',#77186,0.25,0.0174532925199433);
#1210=CONICAL_SURFACE('',#77188,0.25,0.0174532925199433);
#1211=CONICAL_SURFACE('',#77190,0.25,0.0174532925199433);
#1212=CONICAL_SURFACE('',#77192,0.25,0.0174532925199433);
#1213=CONICAL_SURFACE('',#77194,0.25,0.0174532925199433);
#1214=CONICAL_SURFACE('',#77196,0.25,0.0174532925199433);
#1215=CONICAL_SURFACE('',#77198,0.25,0.0174532925199433);
#1216=CONICAL_SURFACE('',#77200,0.25,0.0174532925199433);
#1217=CONICAL_SURFACE('',#77202,0.25,0.0174532925199433);
#1218=CONICAL_SURFACE('',#77203,0.25,0.0174532925199433);
#1219=CONICAL_SURFACE('',#77205,0.25,0.0174532925199433);
#1220=CONICAL_SURFACE('',#77207,0.25,0.0174532925199433);
#1221=CONICAL_SURFACE('',#77209,0.25,0.0174532925199433);
#1222=CONICAL_SURFACE('',#77211,0.25,0.0174532925199433);
#1223=CONICAL_SURFACE('',#77213,0.25,0.0174532925199433);
#1224=CONICAL_SURFACE('',#77215,0.25,0.0174532925199433);
#1225=CONICAL_SURFACE('',#77217,0.25,0.0174532925199433);
#1226=CONICAL_SURFACE('',#77219,0.25,0.0174532925199433);
#1227=CONICAL_SURFACE('',#77221,0.25,0.0174532925199433);
#1228=CONICAL_SURFACE('',#77223,0.25,0.0174532925199433);
#1229=CONICAL_SURFACE('',#77225,0.25,0.0174532925199433);
#1230=CONICAL_SURFACE('',#77227,0.25,0.0174532925199433);
#1231=CONICAL_SURFACE('',#77229,0.25,0.0174532925199433);
#1232=CONICAL_SURFACE('',#77231,0.25,0.0174532925199433);
#1233=CONICAL_SURFACE('',#77233,0.25,0.0174532925199433);
#1234=CONICAL_SURFACE('',#77235,0.25,0.0174532925199433);
#1235=CONICAL_SURFACE('',#77238,0.25,0.0174532925199433);
#1236=CONICAL_SURFACE('',#77240,0.25,0.0174532925199433);
#1237=CONICAL_SURFACE('',#77242,0.25,0.0174532925199433);
#1238=CONICAL_SURFACE('',#77244,0.25,0.0174532925199433);
#1239=CONICAL_SURFACE('',#77246,0.25,0.0174532925199433);
#1240=CONICAL_SURFACE('',#77248,0.25,0.0174532925199433);
#1241=CONICAL_SURFACE('',#77250,0.25,0.0174532925199433);
#1242=CONICAL_SURFACE('',#77251,43.18,0.0174532925199433);
#1243=CONICAL_SURFACE('',#77252,43.18,0.0174532925199433);
#1244=CONICAL_SURFACE('',#77254,43.18,0.0174532925199433);
#1245=CONICAL_SURFACE('',#77255,43.18,0.0174532925199433);
#1246=CONICAL_SURFACE('',#77259,0.25,0.0174532925199433);
#1247=CONICAL_SURFACE('',#77260,0.25,0.0174532925199433);
#1248=CONICAL_SURFACE('',#77263,0.25,0.0174532925199433);
#1249=CONICAL_SURFACE('',#77267,0.25,0.0174532925199433);
#1250=CONICAL_SURFACE('',#77268,0.25,0.0174532925199433);
#1251=CONICAL_SURFACE('',#77272,0.25,0.0174532925199433);
#1252=CONICAL_SURFACE('',#77273,0.25,0.0174532925199433);
#1253=CONICAL_SURFACE('',#77277,0.25,0.0174532925199433);
#1254=CONICAL_SURFACE('',#77278,0.25,0.0174532925199433);
#1255=CONICAL_SURFACE('',#77282,0.25,0.0174532925199433);
#1256=CONICAL_SURFACE('',#77283,0.25,0.0174532925199433);
#1257=CONICAL_SURFACE('',#77287,0.25,0.0174532925199433);
#1258=CONICAL_SURFACE('',#77288,0.25,0.0174532925199433);
#1259=CONICAL_SURFACE('',#77291,0.25,0.0174532925199433);
#1260=CONICAL_SURFACE('',#77293,0.249999999999999,0.0174532925199433);
#1261=CONICAL_SURFACE('',#77295,0.25,0.0174532925199433);
#1262=CONICAL_SURFACE('',#77297,0.25,0.0174532925199433);
#1263=CONICAL_SURFACE('',#77299,0.249999999999999,0.0174532925199433);
#1264=CONICAL_SURFACE('',#77301,0.25,0.0174532925199433);
#1265=CONICAL_SURFACE('',#77303,0.25,0.0174532925199433);
#1266=CONICAL_SURFACE('',#77305,0.25,0.0174532925199433);
#1267=CONICAL_SURFACE('',#77307,0.25,0.0174532925199433);
#1268=CONICAL_SURFACE('',#77310,0.25,0.0174532925199433);
#1269=CONICAL_SURFACE('',#77312,0.25,0.0174532925199433);
#1270=CONICAL_SURFACE('',#77314,0.249999999999999,0.0174532925199433);
#1271=CONICAL_SURFACE('',#77316,0.25,0.0174532925199433);
#1272=CONICAL_SURFACE('',#77318,0.25,0.0174532925199433);
#1273=CONICAL_SURFACE('',#77320,0.249999999999999,0.0174532925199433);
#1274=CONICAL_SURFACE('',#77322,0.249999999999999,0.0174532925199433);
#1275=CONICAL_SURFACE('',#77324,0.25,0.0174532925199433);
#1276=CONICAL_SURFACE('',#77326,0.25,0.0174532925199433);
#1277=CONICAL_SURFACE('',#77328,0.25,0.0174532925199433);
#1278=CONICAL_SURFACE('',#77330,0.25,0.0174532925199433);
#1279=CONICAL_SURFACE('',#77332,0.25,0.0174532925199433);
#1280=CONICAL_SURFACE('',#77334,0.25,0.0174532925199433);
#1281=CONICAL_SURFACE('',#77336,0.25,0.0174532925199433);
#1282=CONICAL_SURFACE('',#77339,0.25,0.0174532925199433);
#1283=CONICAL_SURFACE('',#77341,0.25,0.0174532925199433);
#1284=CONICAL_SURFACE('',#77343,0.25,0.0174532925199433);
#1285=CONICAL_SURFACE('',#77345,0.25,0.0174532925199433);
#1286=CONICAL_SURFACE('',#77347,0.25,0.0174532925199433);
#1287=CONICAL_SURFACE('',#77349,0.25,0.0174532925199433);
#1288=CONICAL_SURFACE('',#77351,0.25,0.0174532925199433);
#1289=CONICAL_SURFACE('',#77353,0.25,0.0174532925199433);
#1290=CONICAL_SURFACE('',#77355,0.25,0.0174532925199433);
#1291=CONICAL_SURFACE('',#77358,0.25,0.0174532925199433);
#1292=CONICAL_SURFACE('',#77360,0.25,0.0174532925199433);
#1293=CONICAL_SURFACE('',#77362,0.25,0.0174532925199433);
#1294=CONICAL_SURFACE('',#77364,0.25,0.0174532925199433);
#1295=CONICAL_SURFACE('',#77366,0.25,0.0174532925199433);
#1296=CONICAL_SURFACE('',#77368,0.25,0.0174532925199433);
#1297=CONICAL_SURFACE('',#77370,0.25,0.0174532925199433);
#1298=CONICAL_SURFACE('',#77372,0.25,0.0174532925199433);
#1299=CONICAL_SURFACE('',#77374,0.25,0.0174532925199433);
#1300=CONICAL_SURFACE('',#77376,0.25,0.0174532925199433);
#1301=CONICAL_SURFACE('',#77379,0.25,0.0174532925199433);
#1302=CONICAL_SURFACE('',#77381,0.25,0.0174532925199433);
#1303=CONICAL_SURFACE('',#77383,0.25,0.0174532925199433);
#1304=CONICAL_SURFACE('',#77385,0.25,0.0174532925199433);
#1305=CONICAL_SURFACE('',#77387,0.25,0.0174532925199433);
#1306=CONICAL_SURFACE('',#77389,0.25,0.0174532925199433);
#1307=CONICAL_SURFACE('',#77391,0.25,0.0174532925199433);
#1308=CONICAL_SURFACE('',#77393,0.25,0.0174532925199433);
#1309=CONICAL_SURFACE('',#77395,0.25,0.0174532925199433);
#1310=CONICAL_SURFACE('',#77397,0.25,0.0174532925199433);
#1311=CONICAL_SURFACE('',#77399,0.25,0.0174532925199433);
#1312=CONICAL_SURFACE('',#77401,0.25,0.0174532925199433);
#1313=CONICAL_SURFACE('',#77403,0.25,0.0174532925199433);
#1314=CONICAL_SURFACE('',#77405,0.25,0.0174532925199433);
#1315=CONICAL_SURFACE('',#77407,0.25,0.0174532925199433);
#1316=CONICAL_SURFACE('',#77409,0.25,0.0174532925199433);
#1317=CONICAL_SURFACE('',#77411,0.25,0.0174532925199433);
#1318=CONICAL_SURFACE('',#77413,0.25,0.0174532925199433);
#1319=CONICAL_SURFACE('',#77416,0.25,0.0174532925199433);
#1320=CONICAL_SURFACE('',#77418,0.25,0.0174532925199433);
#1321=CONICAL_SURFACE('',#77421,0.25,0.0174532925199433);
#1322=CONICAL_SURFACE('',#77424,0.25,0.0174532925199433);
#1323=CONICAL_SURFACE('',#77426,43.18,0.0174532925199433);
#1324=CONICAL_SURFACE('',#77428,43.18,0.0174532925199433);
#1325=CONICAL_SURFACE('',#77429,43.18,0.0174532925199433);
#1326=CONICAL_SURFACE('',#77430,43.18,0.0174532925199433);
#1327=CONICAL_SURFACE('',#77431,0.25,0.0174532925199433);
#1328=CONICAL_SURFACE('',#77432,0.25,0.0174532925199433);
#1329=CONICAL_SURFACE('',#77433,0.25,0.0174532925199433);
#1330=CONICAL_SURFACE('',#77435,0.25,0.0174532925199433);
#1331=CONICAL_SURFACE('',#77437,0.25,0.0174532925199433);
#1332=CONICAL_SURFACE('',#77438,0.25,0.0174532925199433);
#1333=CONICAL_SURFACE('',#77440,0.25,0.0174532925199433);
#1334=CONICAL_SURFACE('',#77441,0.25,0.0174532925199433);
#1335=CONICAL_SURFACE('',#77443,0.25,0.0174532925199433);
#1336=CONICAL_SURFACE('',#77444,0.25,0.0174532925199433);
#1337=CONICAL_SURFACE('',#77446,0.25,0.0174532925199433);
#1338=CONICAL_SURFACE('',#77447,0.25,0.0174532925199433);
#1339=CONICAL_SURFACE('',#77449,0.25,0.0174532925199433);
#1340=CONICAL_SURFACE('',#77450,0.25,0.0174532925199433);
#1341=CONICAL_SURFACE('',#77452,0.25,0.0174532925199433);
#1342=CONICAL_SURFACE('',#77454,0.25,0.0174532925199433);
#1343=CONICAL_SURFACE('',#77456,0.25,0.0174532925199433);
#1344=CONICAL_SURFACE('',#77457,0.249999999999999,0.0174532925199433);
#1345=CONICAL_SURFACE('',#77459,0.25,0.0174532925199433);
#1346=CONICAL_SURFACE('',#77461,0.25,0.0174532925199433);
#1347=CONICAL_SURFACE('',#77463,0.249999999999999,0.0174532925199433);
#1348=CONICAL_SURFACE('',#77465,0.25,0.0174532925199433);
#1349=CONICAL_SURFACE('',#77467,0.25,0.0174532925199433);
#1350=CONICAL_SURFACE('',#77469,0.25,0.0174532925199433);
#1351=CONICAL_SURFACE('',#77471,0.25,0.0174532925199433);
#1352=CONICAL_SURFACE('',#77474,0.25,0.0174532925199433);
#1353=CONICAL_SURFACE('',#77476,0.25,0.0174532925199433);
#1354=CONICAL_SURFACE('',#77478,0.249999999999999,0.0174532925199433);
#1355=CONICAL_SURFACE('',#77480,0.25,0.0174532925199433);
#1356=CONICAL_SURFACE('',#77482,0.25,0.0174532925199433);
#1357=CONICAL_SURFACE('',#77484,0.249999999999999,0.0174532925199433);
#1358=CONICAL_SURFACE('',#77486,0.249999999999999,0.0174532925199433);
#1359=CONICAL_SURFACE('',#77488,0.25,0.0174532925199433);
#1360=CONICAL_SURFACE('',#77490,0.25,0.0174532925199433);
#1361=CONICAL_SURFACE('',#77492,0.25,0.0174532925199433);
#1362=CONICAL_SURFACE('',#77494,0.25,0.0174532925199433);
#1363=CONICAL_SURFACE('',#77496,0.25,0.0174532925199433);
#1364=CONICAL_SURFACE('',#77498,0.25,0.0174532925199433);
#1365=CONICAL_SURFACE('',#77500,0.25,0.0174532925199433);
#1366=CONICAL_SURFACE('',#77502,0.25,0.0174532925199433);
#1367=CONICAL_SURFACE('',#77504,0.25,0.0174532925199433);
#1368=CONICAL_SURFACE('',#77506,0.25,0.0174532925199433);
#1369=CONICAL_SURFACE('',#77507,0.25,0.0174532925199433);
#1370=CONICAL_SURFACE('',#77509,0.25,0.0174532925199433);
#1371=CONICAL_SURFACE('',#77511,0.25,0.0174532925199433);
#1372=CONICAL_SURFACE('',#77513,0.25,0.0174532925199433);
#1373=CONICAL_SURFACE('',#77515,0.25,0.0174532925199433);
#1374=CONICAL_SURFACE('',#77517,0.25,0.0174532925199433);
#1375=CONICAL_SURFACE('',#77519,0.25,0.0174532925199433);
#1376=CONICAL_SURFACE('',#77521,0.25,0.0174532925199433);
#1377=CONICAL_SURFACE('',#77524,0.25,0.0174532925199433);
#1378=CONICAL_SURFACE('',#77526,0.25,0.0174532925199433);
#1379=CONICAL_SURFACE('',#77528,0.25,0.0174532925199433);
#1380=CONICAL_SURFACE('',#77530,0.25,0.0174532925199433);
#1381=CONICAL_SURFACE('',#77532,0.25,0.0174532925199433);
#1382=CONICAL_SURFACE('',#77534,0.25,0.0174532925199433);
#1383=CONICAL_SURFACE('',#77536,0.25,0.0174532925199433);
#1384=CONICAL_SURFACE('',#77538,0.25,0.0174532925199433);
#1385=CONICAL_SURFACE('',#77540,0.25,0.0174532925199433);
#1386=CONICAL_SURFACE('',#77542,0.25,0.0174532925199433);
#1387=CONICAL_SURFACE('',#77544,0.25,0.0174532925199433);
#1388=CONICAL_SURFACE('',#77546,0.25,0.0174532925199433);
#1389=CONICAL_SURFACE('',#77548,0.25,0.0174532925199433);
#1390=CONICAL_SURFACE('',#77549,0.25,0.0174532925199433);
#1391=CONICAL_SURFACE('',#77551,0.25,0.0174532925199433);
#1392=CONICAL_SURFACE('',#77553,0.25,0.0174532925199433);
#1393=CONICAL_SURFACE('',#77555,0.25,0.0174532925199433);
#1394=CONICAL_SURFACE('',#77557,0.25,0.0174532925199433);
#1395=CONICAL_SURFACE('',#77559,0.25,0.0174532925199433);
#1396=CONICAL_SURFACE('',#77561,0.25,0.0174532925199433);
#1397=CONICAL_SURFACE('',#77563,0.25,0.0174532925199433);
#1398=CONICAL_SURFACE('',#77565,0.25,0.0174532925199433);
#1399=CONICAL_SURFACE('',#77567,0.25,0.0174532925199433);
#1400=CONICAL_SURFACE('',#77569,0.25,0.0174532925199433);
#1401=CONICAL_SURFACE('',#77571,0.25,0.0174532925199433);
#1402=CONICAL_SURFACE('',#77573,0.25,0.0174532925199433);
#1403=CONICAL_SURFACE('',#77575,0.25,0.0174532925199433);
#1404=CONICAL_SURFACE('',#77577,0.25,0.0174532925199433);
#1405=CONICAL_SURFACE('',#77579,0.25,0.0174532925199433);
#1406=CONICAL_SURFACE('',#77581,0.25,0.0174532925199433);
#1407=CONICAL_SURFACE('',#77584,0.25,0.0174532925199433);
#1408=CONICAL_SURFACE('',#77586,0.25,0.0174532925199433);
#1409=CONICAL_SURFACE('',#77588,0.25,0.0174532925199433);
#1410=CONICAL_SURFACE('',#77590,0.25,0.0174532925199433);
#1411=CONICAL_SURFACE('',#77592,0.25,0.0174532925199433);
#1412=CONICAL_SURFACE('',#77594,0.25,0.0174532925199433);
#1413=CONICAL_SURFACE('',#77596,0.25,0.0174532925199433);
#1414=CONICAL_SURFACE('',#77597,43.18,0.0174532925199433);
#1415=CONICAL_SURFACE('',#77598,43.18,0.0174532925199433);
#1416=CONICAL_SURFACE('',#77600,43.18,0.0174532925199433);
#1417=CONICAL_SURFACE('',#77601,43.18,0.0174532925199433);
#1418=CONICAL_SURFACE('',#77605,0.25,0.0174532925199433);
#1419=CONICAL_SURFACE('',#77606,0.25,0.0174532925199433);
#1420=CONICAL_SURFACE('',#77609,0.25,0.0174532925199433);
#1421=CONICAL_SURFACE('',#77613,0.25,0.0174532925199433);
#1422=CONICAL_SURFACE('',#77614,0.25,0.0174532925199433);
#1423=CONICAL_SURFACE('',#77618,0.25,0.0174532925199433);
#1424=CONICAL_SURFACE('',#77619,0.25,0.0174532925199433);
#1425=CONICAL_SURFACE('',#77623,0.25,0.0174532925199433);
#1426=CONICAL_SURFACE('',#77624,0.25,0.0174532925199433);
#1427=CONICAL_SURFACE('',#77628,0.25,0.0174532925199433);
#1428=CONICAL_SURFACE('',#77629,0.25,0.0174532925199433);
#1429=CONICAL_SURFACE('',#77633,0.25,0.0174532925199433);
#1430=CONICAL_SURFACE('',#77634,0.25,0.0174532925199433);
#1431=CONICAL_SURFACE('',#77637,0.25,0.0174532925199433);
#1432=CONICAL_SURFACE('',#77639,0.25,0.0174532925199433);
#1433=CONICAL_SURFACE('',#77641,0.25,0.0174532925199433);
#1434=CONICAL_SURFACE('',#77643,0.25,0.0174532925199433);
#1435=CONICAL_SURFACE('',#77645,0.25,0.0174532925199433);
#1436=CONICAL_SURFACE('',#77647,0.25,0.0174532925199433);
#1437=CONICAL_SURFACE('',#77649,0.25,0.0174532925199433);
#1438=CONICAL_SURFACE('',#77651,0.25,0.0174532925199433);
#1439=CONICAL_SURFACE('',#77653,0.25,0.0174532925199433);
#1440=CONICAL_SURFACE('',#77656,0.25,0.0174532925199433);
#1441=CONICAL_SURFACE('',#77658,0.25,0.0174532925199433);
#1442=CONICAL_SURFACE('',#77660,0.25,0.0174532925199433);
#1443=CONICAL_SURFACE('',#77662,0.25,0.0174532925199433);
#1444=CONICAL_SURFACE('',#77664,0.25,0.0174532925199433);
#1445=CONICAL_SURFACE('',#77666,0.25,0.0174532925199433);
#1446=CONICAL_SURFACE('',#77668,0.25,0.0174532925199433);
#1447=CONICAL_SURFACE('',#77670,0.25,0.0174532925199433);
#1448=CONICAL_SURFACE('',#77672,0.25,0.0174532925199433);
#1449=CONICAL_SURFACE('',#77674,0.25,0.0174532925199433);
#1450=CONICAL_SURFACE('',#77676,0.25,0.0174532925199433);
#1451=CONICAL_SURFACE('',#77678,0.25,0.0174532925199433);
#1452=CONICAL_SURFACE('',#77680,0.25,0.0174532925199433);
#1453=CONICAL_SURFACE('',#77682,0.25,0.0174532925199433);
#1454=CONICAL_SURFACE('',#77685,0.25,0.0174532925199433);
#1455=CONICAL_SURFACE('',#77687,0.25,0.0174532925199433);
#1456=CONICAL_SURFACE('',#77689,0.25,0.0174532925199433);
#1457=CONICAL_SURFACE('',#77691,0.25,0.0174532925199433);
#1458=CONICAL_SURFACE('',#77693,0.25,0.0174532925199433);
#1459=CONICAL_SURFACE('',#77695,0.25,0.0174532925199433);
#1460=CONICAL_SURFACE('',#77697,0.25,0.0174532925199433);
#1461=CONICAL_SURFACE('',#77699,0.25,0.0174532925199433);
#1462=CONICAL_SURFACE('',#77701,0.25,0.0174532925199433);
#1463=CONICAL_SURFACE('',#77704,0.25,0.0174532925199433);
#1464=CONICAL_SURFACE('',#77706,0.25,0.0174532925199433);
#1465=CONICAL_SURFACE('',#77708,0.25,0.0174532925199433);
#1466=CONICAL_SURFACE('',#77710,0.25,0.0174532925199433);
#1467=CONICAL_SURFACE('',#77712,0.25,0.0174532925199433);
#1468=CONICAL_SURFACE('',#77714,0.25,0.0174532925199433);
#1469=CONICAL_SURFACE('',#77716,0.25,0.0174532925199433);
#1470=CONICAL_SURFACE('',#77718,0.25,0.0174532925199433);
#1471=CONICAL_SURFACE('',#77720,0.25,0.0174532925199433);
#1472=CONICAL_SURFACE('',#77722,0.25,0.0174532925199433);
#1473=CONICAL_SURFACE('',#77725,0.25,0.0174532925199433);
#1474=CONICAL_SURFACE('',#77727,0.25,0.0174532925199433);
#1475=CONICAL_SURFACE('',#77729,0.25,0.0174532925199433);
#1476=CONICAL_SURFACE('',#77731,0.25,0.0174532925199433);
#1477=CONICAL_SURFACE('',#77733,0.25,0.0174532925199433);
#1478=CONICAL_SURFACE('',#77735,0.25,0.0174532925199433);
#1479=CONICAL_SURFACE('',#77737,0.25,0.0174532925199433);
#1480=CONICAL_SURFACE('',#77739,0.25,0.0174532925199433);
#1481=CONICAL_SURFACE('',#77741,0.25,0.0174532925199433);
#1482=CONICAL_SURFACE('',#77743,0.25,0.0174532925199433);
#1483=CONICAL_SURFACE('',#77745,0.25,0.0174532925199433);
#1484=CONICAL_SURFACE('',#77747,0.25,0.0174532925199433);
#1485=CONICAL_SURFACE('',#77749,0.25,0.0174532925199433);
#1486=CONICAL_SURFACE('',#77751,0.25,0.0174532925199433);
#1487=CONICAL_SURFACE('',#77753,0.25,0.0174532925199433);
#1488=CONICAL_SURFACE('',#77755,0.25,0.0174532925199433);
#1489=CONICAL_SURFACE('',#77757,0.25,0.0174532925199433);
#1490=CONICAL_SURFACE('',#77759,0.25,0.0174532925199433);
#1491=CONICAL_SURFACE('',#77762,0.25,0.0174532925199433);
#1492=CONICAL_SURFACE('',#77764,0.25,0.0174532925199433);
#1493=CONICAL_SURFACE('',#77767,0.25,0.0174532925199433);
#1494=CONICAL_SURFACE('',#77770,0.25,0.0174532925199433);
#1495=CONICAL_SURFACE('',#77772,43.18,0.0174532925199433);
#1496=CONICAL_SURFACE('',#77774,43.18,0.0174532925199433);
#1497=CONICAL_SURFACE('',#77775,43.18,0.0174532925199433);
#1498=CONICAL_SURFACE('',#77776,43.18,0.0174532925199433);
#1499=CONICAL_SURFACE('',#77777,0.25,0.0174532925199433);
#1500=CONICAL_SURFACE('',#77778,0.25,0.0174532925199433);
#1501=CONICAL_SURFACE('',#77779,0.25,0.0174532925199433);
#1502=CONICAL_SURFACE('',#77781,0.25,0.0174532925199433);
#1503=CONICAL_SURFACE('',#77783,0.25,0.0174532925199433);
#1504=CONICAL_SURFACE('',#77784,0.25,0.0174532925199433);
#1505=CONICAL_SURFACE('',#77786,0.25,0.0174532925199433);
#1506=CONICAL_SURFACE('',#77787,0.25,0.0174532925199433);
#1507=CONICAL_SURFACE('',#77789,0.25,0.0174532925199433);
#1508=CONICAL_SURFACE('',#77790,0.25,0.0174532925199433);
#1509=CONICAL_SURFACE('',#77792,0.25,0.0174532925199433);
#1510=CONICAL_SURFACE('',#77793,0.25,0.0174532925199433);
#1511=CONICAL_SURFACE('',#77795,0.25,0.0174532925199433);
#1512=CONICAL_SURFACE('',#77796,0.25,0.0174532925199433);
#1513=CONICAL_SURFACE('',#77798,0.25,0.0174532925199433);
#1514=CONICAL_SURFACE('',#77800,0.25,0.0174532925199433);
#1515=CONICAL_SURFACE('',#77802,0.25,0.0174532925199433);
#1516=CONICAL_SURFACE('',#77803,0.25,0.0174532925199433);
#1517=CONICAL_SURFACE('',#77805,0.25,0.0174532925199433);
#1518=CONICAL_SURFACE('',#77807,0.25,0.0174532925199433);
#1519=CONICAL_SURFACE('',#77809,0.25,0.0174532925199433);
#1520=CONICAL_SURFACE('',#77811,0.25,0.0174532925199433);
#1521=CONICAL_SURFACE('',#77813,0.25,0.0174532925199433);
#1522=CONICAL_SURFACE('',#77815,0.25,0.0174532925199433);
#1523=CONICAL_SURFACE('',#77817,0.25,0.0174532925199433);
#1524=CONICAL_SURFACE('',#77820,0.25,0.0174532925199433);
#1525=CONICAL_SURFACE('',#77822,0.25,0.0174532925199433);
#1526=CONICAL_SURFACE('',#77824,0.25,0.0174532925199433);
#1527=CONICAL_SURFACE('',#77826,0.25,0.0174532925199433);
#1528=CONICAL_SURFACE('',#77828,0.25,0.0174532925199433);
#1529=CONICAL_SURFACE('',#77830,0.25,0.0174532925199433);
#1530=CONICAL_SURFACE('',#77832,0.25,0.0174532925199433);
#1531=CONICAL_SURFACE('',#77834,0.25,0.0174532925199433);
#1532=CONICAL_SURFACE('',#77836,0.25,0.0174532925199433);
#1533=CONICAL_SURFACE('',#77838,0.25,0.0174532925199433);
#1534=CONICAL_SURFACE('',#77840,0.25,0.0174532925199433);
#1535=CONICAL_SURFACE('',#77842,0.25,0.0174532925199433);
#1536=CONICAL_SURFACE('',#77844,0.25,0.0174532925199433);
#1537=CONICAL_SURFACE('',#77846,0.25,0.0174532925199433);
#1538=CONICAL_SURFACE('',#77848,0.25,0.0174532925199433);
#1539=CONICAL_SURFACE('',#77850,0.25,0.0174532925199433);
#1540=CONICAL_SURFACE('',#77852,0.25,0.0174532925199433);
#1541=CONICAL_SURFACE('',#77853,0.25,0.0174532925199433);
#1542=CONICAL_SURFACE('',#77855,0.25,0.0174532925199433);
#1543=CONICAL_SURFACE('',#77857,0.25,0.0174532925199433);
#1544=CONICAL_SURFACE('',#77859,0.25,0.0174532925199433);
#1545=CONICAL_SURFACE('',#77861,0.25,0.0174532925199433);
#1546=CONICAL_SURFACE('',#77863,0.25,0.0174532925199433);
#1547=CONICAL_SURFACE('',#77865,0.25,0.0174532925199433);
#1548=CONICAL_SURFACE('',#77867,0.25,0.0174532925199433);
#1549=CONICAL_SURFACE('',#77870,0.25,0.0174532925199433);
#1550=CONICAL_SURFACE('',#77872,0.25,0.0174532925199433);
#1551=CONICAL_SURFACE('',#77874,0.25,0.0174532925199433);
#1552=CONICAL_SURFACE('',#77876,0.25,0.0174532925199433);
#1553=CONICAL_SURFACE('',#77878,0.25,0.0174532925199433);
#1554=CONICAL_SURFACE('',#77880,0.25,0.0174532925199433);
#1555=CONICAL_SURFACE('',#77882,0.25,0.0174532925199433);
#1556=CONICAL_SURFACE('',#77884,0.25,0.0174532925199433);
#1557=CONICAL_SURFACE('',#77886,0.25,0.0174532925199433);
#1558=CONICAL_SURFACE('',#77888,0.25,0.0174532925199433);
#1559=CONICAL_SURFACE('',#77890,0.25,0.0174532925199433);
#1560=CONICAL_SURFACE('',#77892,0.25,0.0174532925199433);
#1561=CONICAL_SURFACE('',#77894,0.25,0.0174532925199433);
#1562=CONICAL_SURFACE('',#77895,0.25,0.0174532925199433);
#1563=CONICAL_SURFACE('',#77897,0.25,0.0174532925199433);
#1564=CONICAL_SURFACE('',#77899,0.25,0.0174532925199433);
#1565=CONICAL_SURFACE('',#77901,0.25,0.0174532925199433);
#1566=CONICAL_SURFACE('',#77903,0.25,0.0174532925199433);
#1567=CONICAL_SURFACE('',#77905,0.25,0.0174532925199433);
#1568=CONICAL_SURFACE('',#77907,0.25,0.0174532925199433);
#1569=CONICAL_SURFACE('',#77909,0.25,0.0174532925199433);
#1570=CONICAL_SURFACE('',#77911,0.25,0.0174532925199433);
#1571=CONICAL_SURFACE('',#77913,0.25,0.0174532925199433);
#1572=CONICAL_SURFACE('',#77915,0.25,0.0174532925199433);
#1573=CONICAL_SURFACE('',#77917,0.25,0.0174532925199433);
#1574=CONICAL_SURFACE('',#77919,0.25,0.0174532925199433);
#1575=CONICAL_SURFACE('',#77921,0.25,0.0174532925199433);
#1576=CONICAL_SURFACE('',#77923,0.25,0.0174532925199433);
#1577=CONICAL_SURFACE('',#77925,0.25,0.0174532925199433);
#1578=CONICAL_SURFACE('',#77927,0.25,0.0174532925199433);
#1579=CONICAL_SURFACE('',#77930,0.25,0.0174532925199433);
#1580=CONICAL_SURFACE('',#77932,0.25,0.0174532925199433);
#1581=CONICAL_SURFACE('',#77934,0.25,0.0174532925199433);
#1582=CONICAL_SURFACE('',#77936,0.25,0.0174532925199433);
#1583=CONICAL_SURFACE('',#77938,0.25,0.0174532925199433);
#1584=CONICAL_SURFACE('',#77940,0.25,0.0174532925199433);
#1585=CONICAL_SURFACE('',#77942,0.25,0.0174532925199433);
#1586=CONICAL_SURFACE('',#77943,43.18,0.0174532925199433);
#1587=CONICAL_SURFACE('',#77944,43.18,0.0174532925199433);
#1588=CONICAL_SURFACE('',#77946,43.18,0.0174532925199433);
#1589=CONICAL_SURFACE('',#77947,43.18,0.0174532925199433);
#1590=CONICAL_SURFACE('',#77951,0.25,0.0174532925199433);
#1591=CONICAL_SURFACE('',#77952,0.25,0.0174532925199433);
#1592=CONICAL_SURFACE('',#77955,0.25,0.0174532925199433);
#1593=CONICAL_SURFACE('',#77959,0.25,0.0174532925199433);
#1594=CONICAL_SURFACE('',#77960,0.25,0.0174532925199433);
#1595=CONICAL_SURFACE('',#77964,0.25,0.0174532925199433);
#1596=CONICAL_SURFACE('',#77965,0.25,0.0174532925199433);
#1597=CONICAL_SURFACE('',#77969,0.25,0.0174532925199433);
#1598=CONICAL_SURFACE('',#77970,0.25,0.0174532925199433);
#1599=CONICAL_SURFACE('',#77974,0.25,0.0174532925199433);
#1600=CONICAL_SURFACE('',#77975,0.25,0.0174532925199433);
#1601=CONICAL_SURFACE('',#77979,0.25,0.0174532925199433);
#1602=CONICAL_SURFACE('',#77980,0.25,0.0174532925199433);
#1603=CONICAL_SURFACE('',#77983,0.25,0.0174532925199433);
#1604=CONICAL_SURFACE('',#77985,0.25,0.0174532925199433);
#1605=CONICAL_SURFACE('',#77987,0.25,0.0174532925199433);
#1606=CONICAL_SURFACE('',#77989,0.25,0.0174532925199433);
#1607=CONICAL_SURFACE('',#77991,0.25,0.0174532925199433);
#1608=CONICAL_SURFACE('',#77993,0.25,0.0174532925199433);
#1609=CONICAL_SURFACE('',#77995,0.25,0.0174532925199433);
#1610=CONICAL_SURFACE('',#77997,0.25,0.0174532925199433);
#1611=CONICAL_SURFACE('',#77999,0.25,0.0174532925199433);
#1612=CONICAL_SURFACE('',#78002,0.25,0.0174532925199433);
#1613=CONICAL_SURFACE('',#78004,0.25,0.0174532925199433);
#1614=CONICAL_SURFACE('',#78006,0.25,0.0174532925199433);
#1615=CONICAL_SURFACE('',#78008,0.25,0.0174532925199433);
#1616=CONICAL_SURFACE('',#78010,0.25,0.0174532925199433);
#1617=CONICAL_SURFACE('',#78012,0.25,0.0174532925199433);
#1618=CONICAL_SURFACE('',#78014,0.25,0.0174532925199433);
#1619=CONICAL_SURFACE('',#78016,0.25,0.0174532925199433);
#1620=CONICAL_SURFACE('',#78018,0.25,0.0174532925199433);
#1621=CONICAL_SURFACE('',#78020,0.249999999999999,0.0174532925199433);
#1622=CONICAL_SURFACE('',#78022,0.249999999999999,0.0174532925199433);
#1623=CONICAL_SURFACE('',#78024,0.25,0.0174532925199433);
#1624=CONICAL_SURFACE('',#78026,0.25,0.0174532925199433);
#1625=CONICAL_SURFACE('',#78028,0.249999999999999,0.0174532925199433);
#1626=CONICAL_SURFACE('',#78031,0.25,0.0174532925199433);
#1627=CONICAL_SURFACE('',#78033,0.25,0.0174532925199433);
#1628=CONICAL_SURFACE('',#78035,0.25,0.0174532925199433);
#1629=CONICAL_SURFACE('',#78037,0.25,0.0174532925199433);
#1630=CONICAL_SURFACE('',#78039,0.25,0.0174532925199433);
#1631=CONICAL_SURFACE('',#78041,0.25,0.0174532925199433);
#1632=CONICAL_SURFACE('',#78043,0.25,0.0174532925199433);
#1633=CONICAL_SURFACE('',#78045,0.25,0.0174532925199433);
#1634=CONICAL_SURFACE('',#78047,0.25,0.0174532925199433);
#1635=CONICAL_SURFACE('',#78050,0.25,0.0174532925199433);
#1636=CONICAL_SURFACE('',#78052,0.25,0.0174532925199433);
#1637=CONICAL_SURFACE('',#78054,0.25,0.0174532925199433);
#1638=CONICAL_SURFACE('',#78056,0.25,0.0174532925199433);
#1639=CONICAL_SURFACE('',#78058,0.25,0.0174532925199433);
#1640=CONICAL_SURFACE('',#78060,0.25,0.0174532925199433);
#1641=CONICAL_SURFACE('',#78062,0.25,0.0174532925199433);
#1642=CONICAL_SURFACE('',#78064,0.25,0.0174532925199433);
#1643=CONICAL_SURFACE('',#78066,0.25,0.0174532925199433);
#1644=CONICAL_SURFACE('',#78068,0.25,0.0174532925199433);
#1645=CONICAL_SURFACE('',#78071,0.25,0.0174532925199433);
#1646=CONICAL_SURFACE('',#78073,0.25,0.0174532925199433);
#1647=CONICAL_SURFACE('',#78075,0.25,0.0174532925199433);
#1648=CONICAL_SURFACE('',#78077,0.25,0.0174532925199433);
#1649=CONICAL_SURFACE('',#78079,0.25,0.0174532925199433);
#1650=CONICAL_SURFACE('',#78081,0.25,0.0174532925199433);
#1651=CONICAL_SURFACE('',#78083,0.25,0.0174532925199433);
#1652=CONICAL_SURFACE('',#78085,0.25,0.0174532925199433);
#1653=CONICAL_SURFACE('',#78087,0.25,0.0174532925199433);
#1654=CONICAL_SURFACE('',#78089,0.25,0.0174532925199433);
#1655=CONICAL_SURFACE('',#78091,0.25,0.0174532925199433);
#1656=CONICAL_SURFACE('',#78093,0.25,0.0174532925199433);
#1657=CONICAL_SURFACE('',#78095,0.25,0.0174532925199433);
#1658=CONICAL_SURFACE('',#78097,0.25,0.0174532925199433);
#1659=CONICAL_SURFACE('',#78099,0.25,0.0174532925199433);
#1660=CONICAL_SURFACE('',#78101,0.25,0.0174532925199433);
#1661=CONICAL_SURFACE('',#78103,0.25,0.0174532925199433);
#1662=CONICAL_SURFACE('',#78105,0.25,0.0174532925199433);
#1663=CONICAL_SURFACE('',#78108,0.25,0.0174532925199433);
#1664=CONICAL_SURFACE('',#78110,0.25,0.0174532925199433);
#1665=CONICAL_SURFACE('',#78113,0.25,0.0174532925199433);
#1666=CONICAL_SURFACE('',#78116,0.25,0.0174532925199433);
#1667=CONICAL_SURFACE('',#78118,43.18,0.0174532925199433);
#1668=CONICAL_SURFACE('',#78120,43.18,0.0174532925199433);
#1669=CONICAL_SURFACE('',#78121,43.18,0.0174532925199433);
#1670=CONICAL_SURFACE('',#78122,43.18,0.0174532925199433);
#1671=CONICAL_SURFACE('',#78123,0.25,0.0174532925199433);
#1672=CONICAL_SURFACE('',#78124,0.25,0.0174532925199433);
#1673=CONICAL_SURFACE('',#78126,0.25,0.0174532925199433);
#1674=CONICAL_SURFACE('',#78128,0.25,0.0174532925199433);
#1675=CONICAL_SURFACE('',#78129,0.25,0.0174532925199433);
#1676=CONICAL_SURFACE('',#78131,0.25,0.0174532925199433);
#1677=CONICAL_SURFACE('',#78132,0.25,0.0174532925199433);
#1678=CONICAL_SURFACE('',#78134,0.25,0.0174532925199433);
#1679=CONICAL_SURFACE('',#78135,0.25,0.0174532925199433);
#1680=CONICAL_SURFACE('',#78137,0.25,0.0174532925199433);
#1681=CONICAL_SURFACE('',#78138,0.25,0.0174532925199433);
#1682=CONICAL_SURFACE('',#78140,0.25,0.0174532925199433);
#1683=CONICAL_SURFACE('',#78141,0.25,0.0174532925199433);
#1684=CONICAL_SURFACE('',#78144,0.25,0.0174532925199433);
#1685=CONICAL_SURFACE('',#78146,0.25,0.0174532925199433);
#1686=CONICAL_SURFACE('',#78148,0.25,0.0174532925199433);
#1687=CONICAL_SURFACE('',#78150,0.25,0.0174532925199433);
#1688=CONICAL_SURFACE('',#78152,0.25,0.0174532925199433);
#1689=CONICAL_SURFACE('',#78154,0.25,0.0174532925199433);
#1690=CONICAL_SURFACE('',#78156,0.25,0.0174532925199433);
#1691=CONICAL_SURFACE('',#78158,0.25,0.0174532925199433);
#1692=CONICAL_SURFACE('',#78160,0.25,0.0174532925199433);
#1693=CONICAL_SURFACE('',#78163,0.25,0.0174532925199433);
#1694=CONICAL_SURFACE('',#78165,0.25,0.0174532925199433);
#1695=CONICAL_SURFACE('',#78167,0.25,0.0174532925199433);
#1696=CONICAL_SURFACE('',#78169,0.25,0.0174532925199433);
#1697=CONICAL_SURFACE('',#78171,0.25,0.0174532925199433);
#1698=CONICAL_SURFACE('',#78173,0.25,0.0174532925199433);
#1699=CONICAL_SURFACE('',#78175,0.25,0.0174532925199433);
#1700=CONICAL_SURFACE('',#78177,0.25,0.0174532925199433);
#1701=CONICAL_SURFACE('',#78179,0.25,0.0174532925199433);
#1702=CONICAL_SURFACE('',#78181,0.249999999999999,0.0174532925199433);
#1703=CONICAL_SURFACE('',#78183,0.249999999999999,0.0174532925199433);
#1704=CONICAL_SURFACE('',#78185,0.25,0.0174532925199433);
#1705=CONICAL_SURFACE('',#78187,0.25,0.0174532925199433);
#1706=CONICAL_SURFACE('',#78189,0.249999999999999,0.0174532925199433);
#1707=CONICAL_SURFACE('',#78192,0.25,0.0174532925199433);
#1708=CONICAL_SURFACE('',#78194,0.25,0.0174532925199433);
#1709=CONICAL_SURFACE('',#78196,0.25,0.0174532925199433);
#1710=CONICAL_SURFACE('',#78198,0.25,0.0174532925199433);
#1711=CONICAL_SURFACE('',#78200,0.25,0.0174532925199433);
#1712=CONICAL_SURFACE('',#78202,0.25,0.0174532925199433);
#1713=CONICAL_SURFACE('',#78204,0.25,0.0174532925199433);
#1714=CONICAL_SURFACE('',#78206,0.25,0.0174532925199433);
#1715=CONICAL_SURFACE('',#78208,0.25,0.0174532925199433);
#1716=CONICAL_SURFACE('',#78211,0.25,0.0174532925199433);
#1717=CONICAL_SURFACE('',#78213,0.25,0.0174532925199433);
#1718=CONICAL_SURFACE('',#78215,0.25,0.0174532925199433);
#1719=CONICAL_SURFACE('',#78217,0.25,0.0174532925199433);
#1720=CONICAL_SURFACE('',#78219,0.25,0.0174532925199433);
#1721=CONICAL_SURFACE('',#78221,0.25,0.0174532925199433);
#1722=CONICAL_SURFACE('',#78223,0.25,0.0174532925199433);
#1723=CONICAL_SURFACE('',#78225,0.25,0.0174532925199433);
#1724=CONICAL_SURFACE('',#78227,0.25,0.0174532925199433);
#1725=CONICAL_SURFACE('',#78229,0.25,0.0174532925199433);
#1726=CONICAL_SURFACE('',#78232,0.25,0.0174532925199433);
#1727=CONICAL_SURFACE('',#78234,0.25,0.0174532925199433);
#1728=CONICAL_SURFACE('',#78236,0.25,0.0174532925199433);
#1729=CONICAL_SURFACE('',#78238,0.25,0.0174532925199433);
#1730=CONICAL_SURFACE('',#78240,0.25,0.0174532925199433);
#1731=CONICAL_SURFACE('',#78242,0.25,0.0174532925199433);
#1732=CONICAL_SURFACE('',#78244,0.25,0.0174532925199433);
#1733=CONICAL_SURFACE('',#78246,0.25,0.0174532925199433);
#1734=CONICAL_SURFACE('',#78248,0.25,0.0174532925199433);
#1735=CONICAL_SURFACE('',#78250,0.25,0.0174532925199433);
#1736=CONICAL_SURFACE('',#78252,0.25,0.0174532925199433);
#1737=CONICAL_SURFACE('',#78254,0.25,0.0174532925199433);
#1738=CONICAL_SURFACE('',#78256,0.25,0.0174532925199433);
#1739=CONICAL_SURFACE('',#78258,0.25,0.0174532925199433);
#1740=CONICAL_SURFACE('',#78260,0.25,0.0174532925199433);
#1741=CONICAL_SURFACE('',#78262,0.25,0.0174532925199433);
#1742=CONICAL_SURFACE('',#78264,0.25,0.0174532925199433);
#1743=CONICAL_SURFACE('',#78266,0.25,0.0174532925199433);
#1744=CONICAL_SURFACE('',#78269,0.25,0.0174532925199433);
#1745=CONICAL_SURFACE('',#78271,0.25,0.0174532925199433);
#1746=CONICAL_SURFACE('',#78274,0.25,0.0174532925199433);
#1747=CONICAL_SURFACE('',#78277,0.25,0.0174532925199433);
#1748=CONICAL_SURFACE('',#78279,43.18,0.0174532925199433);
#1749=CONICAL_SURFACE('',#78281,43.18,0.0174532925199433);
#1750=CONICAL_SURFACE('',#78282,43.18,0.0174532925199433);
#1751=CONICAL_SURFACE('',#78473,5.35164329377784,0.78539816339745);
#1752=CONICAL_SURFACE('',#78476,5.35164329377784,0.78539816339745);
#1753=CONICAL_SURFACE('',#78529,5.43756925180958,0.785398163397453);
#1754=CONICAL_SURFACE('',#78532,6.03905095803174,0.785398163397453);
#1755=CONICAL_SURFACE('',#78557,8.21223022895324,1.0471975511966);
#1756=CONICAL_SURFACE('',#78558,8.21223022895324,1.0471975511966);
#1757=CONICAL_SURFACE('',#78559,8.21223022895324,1.0471975511966);
#1758=CONICAL_SURFACE('',#78560,8.21223022895324,1.0471975511966);
#1759=CONICAL_SURFACE('',#78561,8.21223022895324,1.0471975511966);
#1760=CONICAL_SURFACE('',#78562,8.21223022895324,1.0471975511966);
#1761=CONICAL_SURFACE('',#78563,7.112,1.0471975511966);
#1762=CONICAL_SURFACE('',#78564,7.112,1.0471975511966);
#1763=CONICAL_SURFACE('',#78565,7.112,1.0471975511966);
#1764=CONICAL_SURFACE('',#78566,7.112,1.0471975511966);
#1765=CONICAL_SURFACE('',#78567,7.112,1.0471975511966);
#1766=CONICAL_SURFACE('',#78568,7.112,1.0471975511966);
#1767=CONICAL_SURFACE('',#78569,5.43756925180958,0.785398163397453);
#1768=CONICAL_SURFACE('',#78572,6.03905095803174,0.785398163397453);
#1769=CONICAL_SURFACE('',#78597,8.21223022895324,1.0471975511966);
#1770=CONICAL_SURFACE('',#78598,8.21223022895324,1.0471975511966);
#1771=CONICAL_SURFACE('',#78599,8.21223022895324,1.0471975511966);
#1772=CONICAL_SURFACE('',#78600,8.21223022895324,1.0471975511966);
#1773=CONICAL_SURFACE('',#78601,8.21223022895324,1.0471975511966);
#1774=CONICAL_SURFACE('',#78602,8.21223022895324,1.0471975511966);
#1775=CONICAL_SURFACE('',#78603,7.112,1.0471975511966);
#1776=CONICAL_SURFACE('',#78604,7.112,1.0471975511966);
#1777=CONICAL_SURFACE('',#78605,7.112,1.0471975511966);
#1778=CONICAL_SURFACE('',#78606,7.112,1.0471975511966);
#1779=CONICAL_SURFACE('',#78607,7.112,1.0471975511966);
#1780=CONICAL_SURFACE('',#78608,7.112,1.0471975511966);
#1781=CONICAL_SURFACE('',#78613,2.51415594773771,0.785398163397452);
#1782=CONICAL_SURFACE('',#78615,3.04082693332768,0.0523598775598306);
#1783=CONICAL_SURFACE('',#78870,1.60442275441289,0.34906585039887);
#1784=CONICAL_SURFACE('',#78875,32.8083717488483,0.652846631161745);
#1785=CONICAL_SURFACE('',#78893,20.9770706562848,1.13325176155373);
#1786=CONICAL_SURFACE('',#78922,20.9793177705004,1.13325176154533);
#1787=CONICAL_SURFACE('',#78932,20.9793223868562,1.13325176151365);
#1788=CONICAL_SURFACE('',#78959,21.9130454462515,1.15136864826726);
#1789=CONICAL_SURFACE('',#78960,21.9128528428805,1.15136864887338);
#1790=CONICAL_SURFACE('',#78974,21.8740380372943,1.15136864844418);
#1791=CONICAL_SURFACE('',#79042,28.005062388595,0.971297091349351);
#1792=CONICAL_SURFACE('',#79050,32.1205655417595,1.2275346358761);
#1793=CONICAL_SURFACE('',#79059,28.005062328597,0.971297102003159);
#1794=CONICAL_SURFACE('',#79091,28.0050623211076,0.971297108863973);
#1795=CONICAL_SURFACE('',#79225,20.9984490024912,1.12978536206341);
#1796=CONICAL_SURFACE('',#79227,28.0050623450496,0.971297101281544);
#1797=CONICAL_SURFACE('',#79242,28.0050623664128,0.971297093212344);
#1798=CONICAL_SURFACE('',#79253,20.9846220276258,1.13325176142432);
#1799=CONICAL_SURFACE('',#79255,28.0050623065587,0.971297111078019);
#1800=CONICAL_SURFACE('',#79295,32.1206098645235,1.22753463589292);
#1801=CONICAL_SURFACE('',#79337,21.8723017252883,1.15136864889932);
#1802=CONICAL_SURFACE('',#79348,20.9848853606875,1.13325176153118);
#1803=CONICAL_SURFACE('',#79351,21.8725177637279,1.15136864887585);
#1804=CONICAL_SURFACE('',#79358,21.8729856823911,1.15136864886875);
#1805=CONICAL_SURFACE('',#79509,32.1295279045758,1.2333316720494);
#1806=CONICAL_SURFACE('',#79730,33.1232549615938,0.785398163303169);
#1807=CONICAL_SURFACE('',#79743,33.1232554996732,0.785398163422545);
#1808=CONICAL_SURFACE('',#79988,33.1139519214582,0.78539816338303);
#1809=CONICAL_SURFACE('',#80011,32.7932868845517,0.785398163292004);
#1810=CONICAL_SURFACE('',#80022,32.8098662153406,0.785398163435237);
#1811=CONICAL_SURFACE('',#80567,46.6999838658006,0.568104732453618);
#1812=CONICAL_SURFACE('',#80577,40.9999681371418,0.568104363215555);
#1813=CONICAL_SURFACE('',#80602,51.0499620477767,0.568104732480981);
#1814=CONICAL_SURFACE('',#80962,29.2000003695318,0.785398469739562);
#1815=CONICAL_SURFACE('',#81051,0.849516497711745,0.292633613318959);
#1816=CONICAL_SURFACE('',#81053,0.849517016836722,0.292633613053557);
#1817=CONICAL_SURFACE('',#81060,0.84951701433282,0.292633613681246);
#1818=CONICAL_SURFACE('',#81065,0.84951554025659,0.292633613301361);
#1819=CONICAL_SURFACE('',#81153,9.52499999999969,0.349065850398866);
#1820=CONICAL_SURFACE('',#81157,9.5249999999997,0.122173047639604);
#1821=CONICAL_SURFACE('',#81163,11.3029999999997,0.0111106538975943);
#1822=CONICAL_SURFACE('',#81249,16.129,0.0132645023151569);
#1823=CONICAL_SURFACE('',#81251,16.129,0.0132645023151569);
#1824=CONICAL_SURFACE('',#81252,16.129,0.0132645023151569);
#1825=CONICAL_SURFACE('',#81260,16.129,0.0132645023151569);
#1826=CONICAL_SURFACE('',#81283,12.6157654699692,0.0481710873550435);
#1827=CONICAL_SURFACE('',#81363,19.2,0.5350759333);
#1828=CONICAL_SURFACE('',#81385,19.2,0.7853981634);
#1829=CONICAL_SURFACE('',#81386,19.2,0.7853981634);
#1830=CONICAL_SURFACE('',#81392,15.1796573249756,0.0261799387799149);
#1831=CONICAL_SURFACE('',#81424,21.4191564503076,0.0174532925199433);
#1832=TOROIDAL_SURFACE('',#74131,84.3282966485646,4.4704);
#1833=TOROIDAL_SURFACE('',#74137,84.3282966485646,4.4704);
#1834=TOROIDAL_SURFACE('',#74145,14.3282966485647,4.4704);
#1835=TOROIDAL_SURFACE('',#74151,14.3282966485647,4.4704);
#1836=TOROIDAL_SURFACE('',#74430,85.9309749688583,6.);
#1837=TOROIDAL_SURFACE('',#74439,85.9309749688583,6.);
#1838=TOROIDAL_SURFACE('',#74454,15.9309749688583,6.);
#1839=TOROIDAL_SURFACE('',#74473,15.9309749688583,6.);
#1840=TOROIDAL_SURFACE('',#74514,76.3852113010503,8.5);
#1841=TOROIDAL_SURFACE('',#74520,76.3852113010503,8.5);
#1842=TOROIDAL_SURFACE('',#75150,29.507,3.);
#1843=TOROIDAL_SURFACE('',#75183,1.75,0.75);
#1844=TOROIDAL_SURFACE('',#75199,1.75,0.75);
#1845=TOROIDAL_SURFACE('',#75224,1.75,0.75);
#1846=TOROIDAL_SURFACE('',#75230,1.75,0.75);
#1847=TOROIDAL_SURFACE('',#75236,1.75,0.75);
#1848=TOROIDAL_SURFACE('',#75242,1.75,0.75);
#1849=TOROIDAL_SURFACE('',#75251,1.75,0.75);
#1850=TOROIDAL_SURFACE('',#75264,1.75,0.75);
#1851=TOROIDAL_SURFACE('',#75276,1.75,0.75);
#1852=TOROIDAL_SURFACE('',#75281,1.75,0.75);
#1853=TOROIDAL_SURFACE('',#75286,1.75,0.75);
#1854=TOROIDAL_SURFACE('',#75291,1.75,0.75);
#1855=TOROIDAL_SURFACE('',#75333,49.237075720981,0.75);
#1856=TOROIDAL_SURFACE('',#75344,18.3992704388194,0.5);
#1857=TOROIDAL_SURFACE('',#75415,18.3992704388194,0.5);
#1858=TOROIDAL_SURFACE('',#75423,18.3992704388194,0.5);
#1859=TOROIDAL_SURFACE('',#75431,18.3992704388194,0.5);
#1860=TOROIDAL_SURFACE('',#75450,18.3992704388194,0.5);
#1861=TOROIDAL_SURFACE('',#75452,18.3992704388194,0.5);
#1862=TOROIDAL_SURFACE('',#75457,18.3992704388194,0.5);
#1863=TOROIDAL_SURFACE('',#75460,18.3992704388194,0.5);
#1864=TOROIDAL_SURFACE('',#75482,51.8495177166426,0.5);
#1865=TOROIDAL_SURFACE('',#75486,49.9116482040035,3.);
#1866=TOROIDAL_SURFACE('',#78302,3.41829900600849,0.312420000000001);
#1867=TOROIDAL_SURFACE('',#78308,3.41829900600849,0.312420000000002);
#1868=TOROIDAL_SURFACE('',#78327,3.4182990060085,0.312420000000001);
#1869=TOROIDAL_SURFACE('',#78333,3.4182990060085,0.312420000000002);
#1870=TOROIDAL_SURFACE('',#78399,1.,0.5);
#1871=TOROIDAL_SURFACE('',#78409,1.,0.5);
#1872=TOROIDAL_SURFACE('',#78445,1.,0.5);
#1873=TOROIDAL_SURFACE('',#78458,1.,0.5);
#1874=TOROIDAL_SURFACE('',#78623,10.,1.);
#1875=TOROIDAL_SURFACE('',#78630,3.99999999999999,1.);
#1876=TOROIDAL_SURFACE('',#78636,3.99999999999999,1.);
#1877=TOROIDAL_SURFACE('',#78642,10.,1.);
#1878=TOROIDAL_SURFACE('',#78656,3.99999999999999,1.);
#1879=TOROIDAL_SURFACE('',#78663,3.99999999999999,1.);
#1880=TOROIDAL_SURFACE('',#78669,10.,1.);
#1881=TOROIDAL_SURFACE('',#78675,10.,1.);
#1882=TOROIDAL_SURFACE('',#78689,10.,1.);
#1883=TOROIDAL_SURFACE('',#78695,3.99999999999999,1.);
#1884=TOROIDAL_SURFACE('',#78701,3.99999999999999,1.);
#1885=TOROIDAL_SURFACE('',#78707,10.,1.);
#1886=TOROIDAL_SURFACE('',#78715,10.,1.);
#1887=TOROIDAL_SURFACE('',#78722,3.99999999999999,1.);
#1888=TOROIDAL_SURFACE('',#78728,3.99999999999999,1.);
#1889=TOROIDAL_SURFACE('',#78733,10.,1.);
#1890=TOROIDAL_SURFACE('',#78744,4.99999999999999,1.);
#1891=TOROIDAL_SURFACE('',#78749,4.99999999999999,1.);
#1892=TOROIDAL_SURFACE('',#78761,4.99999999999999,1.);
#1893=TOROIDAL_SURFACE('',#78766,4.,1.);
#1894=TOROIDAL_SURFACE('',#78773,4.,1.);
#1895=TOROIDAL_SURFACE('',#78780,4.99999999999999,1.);
#1896=TOROIDAL_SURFACE('',#78785,4.99999999999999,1.);
#1897=TOROIDAL_SURFACE('',#78790,4.,1.);
#1898=TOROIDAL_SURFACE('',#78797,4.,1.);
#1899=TOROIDAL_SURFACE('',#78804,4.99999999999999,1.);
#1900=TOROIDAL_SURFACE('',#78815,4.99999999999999,1.);
#1901=TOROIDAL_SURFACE('',#78820,4.99999999999999,1.);
#1902=TOROIDAL_SURFACE('',#78863,27.238,3.99999999999996);
#1903=TOROIDAL_SURFACE('',#78865,22.2380000000001,1.00000000000005);
#1904=TOROIDAL_SURFACE('',#78912,18.5000000000294,0.499999999999997);
#1905=TOROIDAL_SURFACE('',#78914,18.5000000003517,0.499999999999874);
#1906=TOROIDAL_SURFACE('',#78916,20.5000000001103,0.499999999999439);
#1907=TOROIDAL_SURFACE('',#78929,20.5000000000305,0.499999999999972);
#1908=TOROIDAL_SURFACE('',#78940,76.3579894753118,0.900000000126315);
#1909=TOROIDAL_SURFACE('',#78943,19.0000000005802,0.999999999998975);
#1910=TOROIDAL_SURFACE('',#78950,18.9999999996559,0.999999999999082);
#1911=TOROIDAL_SURFACE('',#78962,20.0000000003493,0.999999999999921);
#1912=TOROIDAL_SURFACE('',#78969,9.51008147782107,0.499999995881285);
#1913=TOROIDAL_SURFACE('',#78976,9.50991577860483,0.499999988102258);
#1914=TOROIDAL_SURFACE('',#78990,9.51002334751555,0.499999991133178);
#1915=TOROIDAL_SURFACE('',#78995,76.3590578474889,0.899999999719814);
#1916=TOROIDAL_SURFACE('',#78999,9.51002334200346,0.49999999117714);
#1917=TOROIDAL_SURFACE('',#79013,18.5000000000903,0.500000000000033);
#1918=TOROIDAL_SURFACE('',#79015,18.5000000000101,0.499999999999626);
#1919=TOROIDAL_SURFACE('',#79033,76.3161158756127,0.999999998526828);
#1920=TOROIDAL_SURFACE('',#79035,76.3145340685742,0.999999999268226);
#1921=TOROIDAL_SURFACE('',#79048,76.3161205762037,0.999999999208807);
#1922=TOROIDAL_SURFACE('',#79051,76.3145365529965,0.999999997936172);
#1923=TOROIDAL_SURFACE('',#79066,76.3161177506358,0.999999999542354);
#1924=TOROIDAL_SURFACE('',#79084,76.3145389554808,0.999999997931749);
#1925=TOROIDAL_SURFACE('',#79096,9.50991578866122,0.499999988030775);
#1926=TOROIDAL_SURFACE('',#79113,9.50991570339141,0.499999987960329);
#1927=TOROIDAL_SURFACE('',#79119,76.2560208826486,0.999999999946812);
#1928=TOROIDAL_SURFACE('',#79129,20.0000000009044,1.00000000000018);
#1929=TOROIDAL_SURFACE('',#79132,19.0000000006905,1.00000000000006);
#1930=TOROIDAL_SURFACE('',#79135,20.5000000001988,0.499999999999865);
#1931=TOROIDAL_SURFACE('',#79147,18.9999999996507,0.999999999999499);
#1932=TOROIDAL_SURFACE('',#79149,20.5000000003502,0.499999999999545);
#1933=TOROIDAL_SURFACE('',#79158,18.9999999998364,0.999999999999606);
#1934=TOROIDAL_SURFACE('',#79160,20.5000000000191,0.500000000000327);
#1935=TOROIDAL_SURFACE('',#79171,6.00000000005635,1.00000000000029);
#1936=TOROIDAL_SURFACE('',#79173,6.00000000003977,0.999999999999856);
#1937=TOROIDAL_SURFACE('',#79175,5.99999999998866,1.00000000000003);
#1938=TOROIDAL_SURFACE('',#79182,6.00000000004835,0.99999999999971);
#1939=TOROIDAL_SURFACE('',#79186,6.0000000000624,1.0000000000003);
#1940=TOROIDAL_SURFACE('',#79190,6.00000000000848,1.00000000000016);
#1941=TOROIDAL_SURFACE('',#79192,4.99999999982475,1.00000000000005);
#1942=TOROIDAL_SURFACE('',#79200,18.9999999999568,0.999999999999686);
#1943=TOROIDAL_SURFACE('',#79206,20.499999999987,0.500000000000806);
#1944=TOROIDAL_SURFACE('',#79217,76.2555493632183,0.999999999762302);
#1945=TOROIDAL_SURFACE('',#79220,76.3145397191723,0.999999999286025);
#1946=TOROIDAL_SURFACE('',#79223,76.2555493076611,0.999999999822911);
#1947=TOROIDAL_SURFACE('',#79224,76.3145365480962,0.99999999947963);
#1948=TOROIDAL_SURFACE('',#79233,76.3161183347224,0.999999998869079);
#1949=TOROIDAL_SURFACE('',#79237,76.3145348362166,0.999999997815948);
#1950=TOROIDAL_SURFACE('',#79249,76.3161211088102,0.99999999858559);
#1951=TOROIDAL_SURFACE('',#79262,76.3161164319071,0.999999999469789);
#1952=TOROIDAL_SURFACE('',#79264,76.2562861368411,0.999999999896009);
#1953=TOROIDAL_SURFACE('',#79277,3.30000000000747,0.299999999999222);
#1954=TOROIDAL_SURFACE('',#79281,3.30087014855661,0.299999999999911);
#1955=TOROIDAL_SURFACE('',#79322,0.599999999723808,0.299999999999484);
#1956=TOROIDAL_SURFACE('',#79330,19.9999999998876,1.00000000000014);
#1957=TOROIDAL_SURFACE('',#79342,19.9999999991415,1.00000000000059);
#1958=TOROIDAL_SURFACE('',#79354,20.0000000000964,0.999999999999583);
#1959=TOROIDAL_SURFACE('',#79361,20.0000000009334,1.00000000000097);
#1960=TOROIDAL_SURFACE('',#79374,32.5757359313354,0.199999999998339);
#1961=TOROIDAL_SURFACE('',#79378,32.4671572874683,0.200000000000147);
#1962=TOROIDAL_SURFACE('',#79403,54.9863697290073,0.500000000000118);
#1963=TOROIDAL_SURFACE('',#79432,2.97999999991071,0.979999999999099);
#1964=TOROIDAL_SURFACE('',#79438,1.39944131083284,0.499995568170803);
#1965=TOROIDAL_SURFACE('',#79442,1.39900642767165,0.49999829665906);
#1966=TOROIDAL_SURFACE('',#79447,32.5499999996355,0.30000000000056);
#1967=TOROIDAL_SURFACE('',#79452,76.2562861639611,1.0000000001412);
#1968=TOROIDAL_SURFACE('',#79461,76.256286156902,1.00000000020028);
#1969=TOROIDAL_SURFACE('',#79467,76.2555493156147,0.999999999656644);
#1970=TOROIDAL_SURFACE('',#79476,76.2562861395112,1.00000000011535);
#1971=TOROIDAL_SURFACE('',#79487,76.2555493796298,0.999999999652665);
#1972=TOROIDAL_SURFACE('',#79500,76.2555493680147,0.99999999993214);
#1973=TOROIDAL_SURFACE('',#79504,32.5499999996111,0.299999999999314);
#1974=TOROIDAL_SURFACE('',#79507,0.600000000171259,0.299999999999987);
#1975=TOROIDAL_SURFACE('',#79519,33.000000000016,0.749999999999376);
#1976=TOROIDAL_SURFACE('',#79524,32.7499999998668,0.499999999995158);
#1977=TOROIDAL_SURFACE('',#79613,51.4499780460261,0.500000000000276);
#1978=TOROIDAL_SURFACE('',#79698,2.97999999965267,0.979999999999455);
#1979=TOROIDAL_SURFACE('',#79701,2.98000000016864,0.979999999999463);
#1980=TOROIDAL_SURFACE('',#79706,5.97999999979746,0.980000000000444);
#1981=TOROIDAL_SURFACE('',#79710,3.00000000006233,0.999999999999874);
#1982=TOROIDAL_SURFACE('',#79728,1.00046093640226,0.899999985076589);
#1983=TOROIDAL_SURFACE('',#79734,1.00046007733391,0.899999992855394);
#1984=TOROIDAL_SURFACE('',#79740,1.00046136686054,0.899999984445144);
#1985=TOROIDAL_SURFACE('',#79745,1.00046007659642,0.899999992849292);
#1986=TOROIDAL_SURFACE('',#79797,42.1000015125557,0.499999999999592);
#1987=TOROIDAL_SURFACE('',#79832,47.7999998633995,0.499999999999841);
#1988=TOROIDAL_SURFACE('',#79852,54.9863697256503,0.499999999996765);
#1989=TOROIDAL_SURFACE('',#79862,0.999999999859087,0.499999999999933);
#1990=TOROIDAL_SURFACE('',#79866,0.999999999793462,0.500000000000335);
#1991=TOROIDAL_SURFACE('',#79870,53.5863697342208,0.499999999996472);
#1992=TOROIDAL_SURFACE('',#79875,1.00000000005063,0.500000000000024);
#1993=TOROIDAL_SURFACE('',#79880,0.999999999997397,0.499999999999937);
#1994=TOROIDAL_SURFACE('',#79900,5.98000000027463,0.979999999999829);
#1995=TOROIDAL_SURFACE('',#79914,52.0499780464533,0.500000000000007);
#1996=TOROIDAL_SURFACE('',#79935,3.61999999961267,0.980000000000402);
#1997=TOROIDAL_SURFACE('',#79939,5.99999999971991,1.00000000000092);
#1998=TOROIDAL_SURFACE('',#79942,5.99999999894309,1.00000000000015);
#1999=TOROIDAL_SURFACE('',#79946,2.97999999938154,0.979999999999479);
#2000=TOROIDAL_SURFACE('',#79951,3.62000000017663,0.979999999999067);
#2001=TOROIDAL_SURFACE('',#79956,6.00000000059642,1.00000000000023);
#2002=TOROIDAL_SURFACE('',#79960,49.949978046554,1.00000000000024);
#2003=TOROIDAL_SURFACE('',#79962,45.6999998636918,0.999999999999666);
#2004=TOROIDAL_SURFACE('',#79965,6.00000000009876,0.999999999999881);
#2005=TOROIDAL_SURFACE('',#79967,2.99999999971932,0.999999999999684);
#2006=TOROIDAL_SURFACE('',#79972,3.59999999940965,1.00000000000015);
#2007=TOROIDAL_SURFACE('',#79978,5.99999999980543,1.00000000000024);
#2008=TOROIDAL_SURFACE('',#79982,40.0000015130681,1.00000000000032);
#2009=TOROIDAL_SURFACE('',#79986,6.00000000012602,1.0000000000001);
#2010=TOROIDAL_SURFACE('',#79991,32.7499999997669,0.500000000000469);
#2011=TOROIDAL_SURFACE('',#79993,3.50087014861691,0.499999999999926);
#2012=TOROIDAL_SURFACE('',#80015,3.44999999946836,0.44999999999951);
#2013=TOROIDAL_SURFACE('',#80017,32.7300000015736,0.479999999999254);
#2014=TOROIDAL_SURFACE('',#80020,32.7500000000299,0.499999999999829);
#2015=TOROIDAL_SURFACE('',#80026,32.7499999997892,0.499999999999714);
#2016=TOROIDAL_SURFACE('',#80031,32.5500000002163,0.300000000000447);
#2017=TOROIDAL_SURFACE('',#80037,2.9999999998676,0.999999999999517);
#2018=TOROIDAL_SURFACE('',#80042,40.0000015130173,0.999999999999248);
#2019=TOROIDAL_SURFACE('',#80089,45.6999998636982,1.00000000000014);
#2020=TOROIDAL_SURFACE('',#80123,49.9499780465762,1.00000000000007);
#2021=TOROIDAL_SURFACE('',#80148,1.0000000000161,0.499999999999721);
#2022=TOROIDAL_SURFACE('',#80158,1.00000000010866,0.499999999999799);
#2023=TOROIDAL_SURFACE('',#80266,18.4999999997231,0.499999999999198);
#2024=TOROIDAL_SURFACE('',#80267,18.4999999999995,0.499999999999974);
#2025=TOROIDAL_SURFACE('',#80268,20.5000000327206,0.500000000013108);
#2026=TOROIDAL_SURFACE('',#80269,31.96244170747,2.00000000000132);
#2027=TOROIDAL_SURFACE('',#80285,1.49000000063174,0.999999999999831);
#2028=TOROIDAL_SURFACE('',#80332,54.4863697290477,1.00000000000035);
#2029=TOROIDAL_SURFACE('',#80353,5.49999999994039,0.500000000000895);
#2030=TOROIDAL_SURFACE('',#80366,53.8863697280058,1.00000000000014);
#2031=TOROIDAL_SURFACE('',#80379,1.00000000001608,0.499999999999633);
#2032=TOROIDAL_SURFACE('',#80391,54.9363697289804,0.550000000000186);
#2033=TOROIDAL_SURFACE('',#80399,0.989999999597783,0.50000000000003);
#2034=TOROIDAL_SURFACE('',#80402,53.3863697276266,0.500000000001064);
#2035=TOROIDAL_SURFACE('',#80471,0.999999999660465,0.500000000000161);
#2036=TOROIDAL_SURFACE('',#80490,0.999999999784557,0.500000000000474);
#2037=TOROIDAL_SURFACE('',#80610,1.49999999995007,1.00000000000038);
#2038=TOROIDAL_SURFACE('',#80617,1.50000000040827,0.999999999999868);
#2039=TOROIDAL_SURFACE('',#80623,0.799999999931475,0.49999999999841);
#2040=TOROIDAL_SURFACE('',#80630,1.60251626494389,0.549999876940219);
#2041=TOROIDAL_SURFACE('',#80710,2.49999999990925,0.499999999999126);
#2042=TOROIDAL_SURFACE('',#80713,40.5000015131603,0.499999999999776);
#2043=TOROIDAL_SURFACE('',#80716,5.50000000005571,0.500000000000462);
#2044=TOROIDAL_SURFACE('',#80728,5.49999999994632,0.500000000000196);
#2045=TOROIDAL_SURFACE('',#80730,40.5000015131812,0.499999999999883);
#2046=TOROIDAL_SURFACE('',#80733,2.54999999994185,0.550000000000115);
#2047=TOROIDAL_SURFACE('',#80738,2.54999999998217,0.550000000000085);
#2048=TOROIDAL_SURFACE('',#80743,1.05000000015844,0.549999999999987);
#2049=TOROIDAL_SURFACE('',#80757,5.54999999999865,0.549999999999788);
#2050=TOROIDAL_SURFACE('',#80760,46.1999998639294,0.499999999999803);
#2051=TOROIDAL_SURFACE('',#80790,50.449978046504,0.500000000000194);
#2052=TOROIDAL_SURFACE('',#80800,5.49999999965792,0.500000000000177);
#2053=TOROIDAL_SURFACE('',#80805,5.54999999929998,0.549999999999687);
#2054=TOROIDAL_SURFACE('',#80810,49.9499780486876,1.00000000000288);
#2055=TOROIDAL_SURFACE('',#80819,50.3999780468668,0.550000000000086);
#2056=TOROIDAL_SURFACE('',#80824,46.1499998643483,0.549999999999802);
#2057=TOROIDAL_SURFACE('',#80828,5.54999999971278,0.55000000000052);
#2058=TOROIDAL_SURFACE('',#80833,4.04999999981742,0.550000000000533);
#2059=TOROIDAL_SURFACE('',#81254,10.9632920961081,0.635);
#2060=TOROIDAL_SURFACE('',#81261,16.2078151931352,0.635);
#2061=TOROIDAL_SURFACE('',#81269,18.7844237296436,2.5);
#2062=TOROIDAL_SURFACE('',#81276,19.238,2.5);
#2063=TOROIDAL_SURFACE('',#81280,14.9981478902112,2.5);
#2064=TOROIDAL_SURFACE('',#81297,16.1925499493034,1.);
#2065=TOROIDAL_SURFACE('',#81301,10.66,0.5);
#2066=TOROIDAL_SURFACE('',#81309,31.25,0.5);
#2067=TOROIDAL_SURFACE('',#81335,10.66,0.5);
#2068=TOROIDAL_SURFACE('',#81340,31.25,0.5);
#2069=TOROIDAL_SURFACE('',#81344,10.4775,0.3175);
#2070=TOROIDAL_SURFACE('',#81347,31.4325,0.3175);
#2071=TOROIDAL_SURFACE('',#81374,31.4325,0.3175);
#2072=TOROIDAL_SURFACE('',#81377,10.4775,0.3175);
#2073=TOROIDAL_SURFACE('',#81408,22.1138750000002,2.54);
#2074=TOROIDAL_SURFACE('',#81412,22.1138750000001,2.54);
#2075=TOROIDAL_SURFACE('',#81510,8.8899999999999,2.53999999999999);
#2076=TOROIDAL_SURFACE('',#81520,8.88999999999999,2.54);
#2077=TOROIDAL_SURFACE('',#81521,8.89000000000029,2.54);
#2078=TOROIDAL_SURFACE('',#81530,8.88999999999993,2.54);
#2079=TOROIDAL_SURFACE('',#81549,24.349075,0.3048);
#2080=TOROIDAL_SURFACE('',#81556,24.349075,0.3048);
#2081=TOROIDAL_SURFACE('',#81559,24.349075,0.3048);
#2082=TOROIDAL_SURFACE('',#81566,24.349075,0.3048);
#2083=B_SPLINE_SURFACE_WITH_KNOTS('',3,3,((#101593,#101594,#101595,#101596,
#101597),(#101598,#101599,#101600,#101601,#101602),(#101603,#101604,#101605,
#101606,#101607),(#101608,#101609,#101610,#101611,#101612),(#101613,#101614,
#101615,#101616,#101617),(#101618,#101619,#101620,#101621,#101622),(#101623,
#101624,#101625,#101626,#101627)),.UNSPECIFIED.,.F.,.F.,.F.,(4,1,1,1,4),
(4,1,4),(0.,0.285714285714286,0.571428571428571,0.714285714285714,1.),(0.180227269780473,
0.648668829905917,1.),.UNSPECIFIED.);
#2084=B_SPLINE_SURFACE_WITH_KNOTS('',3,3,((#101724,#101725,#101726,#101727,
#101728),(#101729,#101730,#101731,#101732,#101733),(#101734,#101735,#101736,
#101737,#101738),(#101739,#101740,#101741,#101742,#101743),(#101744,#101745,
#101746,#101747,#101748),(#101749,#101750,#101751,#101752,#101753),(#101754,
#101755,#101756,#101757,#101758)),.UNSPECIFIED.,.F.,.F.,.F.,(4,1,1,1,4),
(4,1,4),(0.,0.285714285714286,0.571428571428571,0.714285714285714,1.),(0.180227269780466,
0.531558439874552,1.),.UNSPECIFIED.);
#2085=B_SPLINE_SURFACE_WITH_KNOTS('',3,3,((#102139,#102140,#102141,#102142),
(#102143,#102144,#102145,#102146),(#102147,#102148,#102149,#102150),(#102151,
#102152,#102153,#102154),(#102155,#102156,#102157,#102158),(#102159,#102160,
#102161,#102162)),.UNSPECIFIED.,.F.,.F.,.F.,(4,1,1,4),(4,4),(0.,0.285714285714286,
0.571428571428571,1.),(0.,0.180227269780466),.UNSPECIFIED.);
#2086=B_SPLINE_SURFACE_WITH_KNOTS('',3,3,((#102164,#102165,#102166,#102167),
(#102168,#102169,#102170,#102171),(#102172,#102173,#102174,#102175),(#102176,
#102177,#102178,#102179),(#102180,#102181,#102182,#102183),(#102184,#102185,
#102186,#102187)),.UNSPECIFIED.,.F.,.F.,.F.,(4,1,1,4),(4,4),(0.,0.285714285714286,
0.571428571428571,1.),(0.,0.180227269780473),.UNSPECIFIED.);
#2087=B_SPLINE_SURFACE_WITH_KNOTS('',3,3,((#102189,#102190,#102191,#102192,
#102193,#102194,#102195),(#102196,#102197,#102198,#102199,#102200,#102201,
#102202),(#102203,#102204,#102205,#102206,#102207,#102208,#102209),(#102210,
#102211,#102212,#102213,#102214,#102215,#102216),(#102217,#102218,#102219,
#102220,#102221,#102222,#102223),(#102224,#102225,#102226,#102227,#102228,
#102229,#102230),(#102231,#102232,#102233,#102234,#102235,#102236,#102237)),
 .UNSPECIFIED.,.F.,.F.,.F.,(4,1,1,1,4),(4,1,1,1,4),(0.,0.285714285714286,
0.571428571428571,0.857142857142857,1.),(0.,0.285714285714286,0.571428571428571,
0.857142857142857,1.),.UNSPECIFIED.);
#2088=B_SPLINE_SURFACE_WITH_KNOTS('',3,3,((#102245,#102246,#102247,#102248,
#102249,#102250,#102251),(#102252,#102253,#102254,#102255,#102256,#102257,
#102258),(#102259,#102260,#102261,#102262,#102263,#102264,#102265),(#102266,
#102267,#102268,#102269,#102270,#102271,#102272),(#102273,#102274,#102275,
#102276,#102277,#102278,#102279),(#102280,#102281,#102282,#102283,#102284,
#102285,#102286),(#102287,#102288,#102289,#102290,#102291,#102292,#102293)),
 .UNSPECIFIED.,.F.,.F.,.F.,(4,1,1,1,4),(4,1,1,1,4),(0.,0.285714285714286,
0.571428571428571,0.857142857142857,1.),(0.,0.285714285714286,0.571428571428571,
0.857142857142857,1.),.UNSPECIFIED.);
#2089=B_SPLINE_SURFACE_WITH_KNOTS('',3,3,((#102340,#102341,#102342,#102343),
(#102344,#102345,#102346,#102347),(#102348,#102349,#102350,#102351),(#102352,
#102353,#102354,#102355),(#102356,#102357,#102358,#102359),(#102360,#102361,
#102362,#102363),(#102364,#102365,#102366,#102367),(#102368,#102369,#102370,
#102371)),.UNSPECIFIED.,.F.,.F.,.F.,(4,1,3,4),(4,4),(2.68001014165643,3.00434678968146,
3.43679565371484,3.60317516552317),(-7.09045456535505,0.),.UNSPECIFIED.);
#2090=B_SPLINE_SURFACE_WITH_KNOTS('',3,3,((#102400,#102401,#102402,#102403),
(#102404,#102405,#102406,#102407),(#102408,#102409,#102410,#102411),(#102412,
#102413,#102414,#102415),(#102416,#102417,#102418,#102419),(#102420,#102421,
#102422,#102423),(#102424,#102425,#102426,#102427),(#102428,#102429,#102430,
#102431)),.UNSPECIFIED.,.F.,.F.,.F.,(4,1,3,4),(4,4),(2.68000412563925,3.00434678968145,
3.43679565371483,3.60317516552315),(-7.09046058137221,0.),.UNSPECIFIED.);
#2091=B_SPLINE_SURFACE_WITH_KNOTS('',3,3,((#104856,#104857,#104858,#104859,
#104860,#104861,#104862,#104863,#104864,#104865,#104866,#104867,#104868),
(#104869,#104870,#104871,#104872,#104873,#104874,#104875,#104876,#104877,
#104878,#104879,#104880,#104881),(#104882,#104883,#104884,#104885,#104886,
#104887,#104888,#104889,#104890,#104891,#104892,#104893,#104894),(#104895,
#104896,#104897,#104898,#104899,#104900,#104901,#104902,#104903,#104904,
#104905,#104906,#104907),(#104908,#104909,#104910,#104911,#104912,#104913,
#104914,#104915,#104916,#104917,#104918,#104919,#104920),(#104921,#104922,
#104923,#104924,#104925,#104926,#104927,#104928,#104929,#104930,#104931,
#104932,#104933),(#104934,#104935,#104936,#104937,#104938,#104939,#104940,
#104941,#104942,#104943,#104944,#104945,#104946)),.UNSPECIFIED.,.F.,.F.,
 .F.,(4,3,4),(4,3,3,3,4),(0.30634052340649,0.323189713778864,0.340038904151238),
(0.,0.272963671908548,0.545927343817095,0.818891015725643,1.09185468763419),
 .UNSPECIFIED.);
#2092=B_SPLINE_SURFACE_WITH_KNOTS('',3,3,((#106373,#106374,#106375,#106376,
#106377,#106378,#106379,#106380,#106381,#106382,#106383,#106384,#106385),
(#106386,#106387,#106388,#106389,#106390,#106391,#106392,#106393,#106394,
#106395,#106396,#106397,#106398),(#106399,#106400,#106401,#106402,#106403,
#106404,#106405,#106406,#106407,#106408,#106409,#106410,#106411),(#106412,
#106413,#106414,#106415,#106416,#106417,#106418,#106419,#106420,#106421,
#106422,#106423,#106424),(#106425,#106426,#106427,#106428,#106429,#106430,
#106431,#106432,#106433,#106434,#106435,#106436,#106437),(#106438,#106439,
#106440,#106441,#106442,#106443,#106444,#106445,#106446,#106447,#106448,
#106449,#106450),(#106451,#106452,#106453,#106454,#106455,#106456,#106457,
#106458,#106459,#106460,#106461,#106462,#106463)),.UNSPECIFIED.,.F.,.F.,
 .F.,(4,3,4),(4,3,3,3,4),(0.30634052340649,0.323189713778864,0.340038904151238),
(-0.0918546876341909,0.181108984274357,0.454072656182905,0.727036328091452,
1.),.UNSPECIFIED.);
#2093=B_SPLINE_SURFACE_WITH_KNOTS('',3,3,((#111667,#111668,#111669,#111670),
(#111671,#111672,#111673,#111674),(#111675,#111676,#111677,#111678),(#111679,
#111680,#111681,#111682)),.UNSPECIFIED.,.F.,.F.,.F.,(4,4),(4,4),(0.683407829832572,
0.982431242019714),(0.051114332616972,0.158115387092758),.UNSPECIFIED.);
#2094=B_SPLINE_SURFACE_WITH_KNOTS('',3,3,((#112588,#112589,#112590,#112591),
(#112592,#112593,#112594,#112595),(#112596,#112597,#112598,#112599),(#112600,
#112601,#112602,#112603)),.UNSPECIFIED.,.F.,.F.,.F.,(4,4),(4,4),(0.,0.299023412187142),
(0.051114332616972,0.158115387092758),.UNSPECIFIED.);
#2095=B_SPLINE_SURFACE_WITH_KNOTS('',3,3,((#117049,#117050,#117051,#117052),
(#117053,#117054,#117055,#117056),(#117057,#117058,#117059,#117060),(#117061,
#117062,#117063,#117064)),.UNSPECIFIED.,.F.,.F.,.F.,(4,4),(4,4),(0.0828700775310935,
0.924814064234814),(0.352304812408399,0.911912523465399),.UNSPECIFIED.);
#2096=B_SPLINE_SURFACE_WITH_KNOTS('',3,3,((#117184,#117185,#117186,#117187),
(#117188,#117189,#117190,#117191),(#117192,#117193,#117194,#117195),(#117196,
#117197,#117198,#117199)),.UNSPECIFIED.,.F.,.F.,.F.,(4,4),(4,4),(0.087158433309898,
0.438308190408496),(0.0600871642624164,0.236747113440534),.UNSPECIFIED.);
#2097=B_SPLINE_SURFACE_WITH_KNOTS('',3,3,((#117442,#117443,#117444,#117445),
(#117446,#117447,#117448,#117449),(#117450,#117451,#117452,#117453),(#117454,
#117455,#117456,#117457)),.UNSPECIFIED.,.F.,.F.,.F.,(4,4),(4,4),(0.0547996972321115,
0.908218089691457),(0.0211559409746679,0.682031910470406),.UNSPECIFIED.);
#2098=B_SPLINE_SURFACE_WITH_KNOTS('',3,3,((#117716,#117717,#117718,#117719),
(#117720,#117721,#117722,#117723),(#117724,#117725,#117726,#117727),(#117728,
#117729,#117730,#117731)),.UNSPECIFIED.,.F.,.F.,.F.,(4,4),(4,4),(0.0510656285121998,
0.297045910957526),(0.735547682539435,0.916831575987076),.UNSPECIFIED.);
#2099=B_SPLINE_SURFACE_WITH_KNOTS('',3,3,((#117757,#117758,#117759,#117760),
(#117761,#117762,#117763,#117764),(#117765,#117766,#117767,#117768),(#117769,
#117770,#117771,#117772)),.UNSPECIFIED.,.F.,.F.,.F.,(4,4),(4,4),(0.,0.245980282445326),
(0.735547682539435,0.916831575987076),.UNSPECIFIED.);
#2100=B_SPLINE_SURFACE_WITH_KNOTS('',3,3,((#117851,#117852,#117853,#117854),
(#117855,#117856,#117857,#117858),(#117859,#117860,#117861,#117862),(#117863,
#117864,#117865,#117866)),.UNSPECIFIED.,.F.,.F.,.F.,(4,4),(4,4),(0.,0.198543219530602),
(0.852822457668976,0.928470539185218),.UNSPECIFIED.);
#2101=B_SPLINE_SURFACE_WITH_KNOTS('',3,3,((#117969,#117970,#117971,#117972),
(#117973,#117974,#117975,#117976),(#117977,#117978,#117979,#117980),(#117981,
#117982,#117983,#117984)),.UNSPECIFIED.,.F.,.F.,.F.,(4,4),(4,4),(0.552417670636824,
1.06563757707281),(0.,1.),.UNSPECIFIED.);
#2102=B_SPLINE_SURFACE_WITH_KNOTS('',3,3,((#117991,#117992,#117993,#117994),
(#117995,#117996,#117997,#117998),(#117999,#118000,#118001,#118002),(#118003,
#118004,#118005,#118006)),.UNSPECIFIED.,.F.,.F.,.F.,(4,4),(4,4),(0.552417670636824,
1.06563757707281),(0.,1.),.UNSPECIFIED.);
#2103=B_SPLINE_SURFACE_WITH_KNOTS('',3,3,((#118103,#118104,#118105,#118106),
(#118107,#118108,#118109,#118110),(#118111,#118112,#118113,#118114),(#118115,
#118116,#118117,#118118)),.UNSPECIFIED.,.F.,.F.,.F.,(4,4),(4,4),(0.349855510633675,
0.548398730164278),(0.852822457668976,0.928470539185218),.UNSPECIFIED.);
#2104=B_SPLINE_SURFACE_WITH_KNOTS('',3,3,((#118406,#118407,#118408,#118409),
(#118410,#118411,#118412,#118413),(#118414,#118415,#118416,#118417),(#118418,
#118419,#118420,#118421)),.UNSPECIFIED.,.F.,.F.,.F.,(4,4),(4,4),(0.,0.0249392209964992),
(0.0276003097298647,0.0291810483014155),.UNSPECIFIED.);
#2105=B_SPLINE_SURFACE_WITH_KNOTS('',3,3,((#118590,#118591,#118592,#118593),
(#118594,#118595,#118596,#118597),(#118598,#118599,#118600,#118601),(#118602,
#118603,#118604,#118605)),.UNSPECIFIED.,.F.,.F.,.F.,(4,4),(4,4),(0.0138178795800346,
0.93478884688859),(0.0180760911792943,0.900982479048047),.UNSPECIFIED.);
#2106=B_SPLINE_SURFACE_WITH_KNOTS('',3,3,((#118755,#118756,#118757,#118758),
(#118759,#118760,#118761,#118762),(#118763,#118764,#118765,#118766),(#118767,
#118768,#118769,#118770)),.UNSPECIFIED.,.F.,.F.,.F.,(4,4),(4,4),(0.,0.853418392459346),
(0.0211559409746679,0.682031910470406),.UNSPECIFIED.);
#2107=B_SPLINE_SURFACE_WITH_KNOTS('',3,3,((#119055,#119056,#119057,#119058),
(#119059,#119060,#119061,#119062),(#119063,#119064,#119065,#119066),(#119067,
#119068,#119069,#119070)),.UNSPECIFIED.,.F.,.F.,.F.,(4,4),(4,4),(0.,0.351149757098597),
(0.0600871642624164,0.236747113440534),.UNSPECIFIED.);
#2108=B_SPLINE_SURFACE_WITH_KNOTS('',3,3,((#119187,#119188,#119189,#119190),
(#119191,#119192,#119193,#119194),(#119195,#119196,#119197,#119198),(#119199,
#119200,#119201,#119202)),.UNSPECIFIED.,.F.,.F.,.F.,(4,4),(4,4),(0.,0.84194398670372),
(0.352304812408399,0.911912523465399),.UNSPECIFIED.);
#2109=B_SPLINE_SURFACE_WITH_KNOTS('',3,3,((#119739,#119740,#119741,#119742),
(#119743,#119744,#119745,#119746),(#119747,#119748,#119749,#119750),(#119751,
#119752,#119753,#119754)),.UNSPECIFIED.,.F.,.F.,.F.,(4,4),(4,4),(0.364478523096365,
0.389417744092864),(0.0276003097298647,0.0291810483014154),
 .UNSPECIFIED.);
#2110=B_SPLINE_SURFACE_WITH_KNOTS('',3,3,((#120041,#120042,#120043,#120044),
(#120045,#120046,#120047,#120048),(#120049,#120050,#120051,#120052),(#120053,
#120054,#120055,#120056)),.UNSPECIFIED.,.F.,.F.,.F.,(4,4),(4,4),(0.,0.920970967308556),
(0.0180760911792939,0.900982479048047),.UNSPECIFIED.);
#2111=B_SPLINE_SURFACE_WITH_KNOTS('',3,3,((#122395,#122396,#122397,#122398,
#122399,#122400,#122401,#122402,#122403,#122404),(#122405,#122406,#122407,
#122408,#122409,#122410,#122411,#122412,#122413,#122414),(#122415,#122416,
#122417,#122418,#122419,#122420,#122421,#122422,#122423,#122424),(#122425,
#122426,#122427,#122428,#122429,#122430,#122431,#122432,#122433,#122434),
(#122435,#122436,#122437,#122438,#122439,#122440,#122441,#122442,#122443,
#122444),(#122445,#122446,#122447,#122448,#122449,#122450,#122451,#122452,
#122453,#122454),(#122455,#122456,#122457,#122458,#122459,#122460,#122461,
#122462,#122463,#122464),(#122465,#122466,#122467,#122468,#122469,#122470,
#122471,#122472,#122473,#122474),(#122475,#122476,#122477,#122478,#122479,
#122480,#122481,#122482,#122483,#122484),(#122485,#122486,#122487,#122488,
#122489,#122490,#122491,#122492,#122493,#122494),(#122495,#122496,#122497,
#122498,#122499,#122500,#122501,#122502,#122503,#122504),(#122505,#122506,
#122507,#122508,#122509,#122510,#122511,#122512,#122513,#122514),(#122515,
#122516,#122517,#122518,#122519,#122520,#122521,#122522,#122523,#122524),
(#122525,#122526,#122527,#122528,#122529,#122530,#122531,#122532,#122533,
#122534),(#122535,#122536,#122537,#122538,#122539,#122540,#122541,#122542,
#122543,#122544),(#122545,#122546,#122547,#122548,#122549,#122550,#122551,
#122552,#122553,#122554),(#122555,#122556,#122557,#122558,#122559,#122560,
#122561,#122562,#122563,#122564)),.UNSPECIFIED.,.F.,.F.,.F.,(4,1,1,1,1,
1,1,1,1,1,1,1,1,1,4),(4,1,1,1,3,4),(0.0267091305956369,0.780566707116761,
1.53442428363789,2.28828186015901,3.04213943668013,3.79599701320126,4.54985458972238,
5.55499802508388,6.05756974276463,6.56014146044538,7.56528489580688,8.319142472328,
9.07300004884913,9.82685762537025,10.5812072397617),(-0.00303356827430416,
0.285714285714286,0.571428571428571,0.785714285714286,1.,1.01003033568274),
 .UNSPECIFIED.);
#2112=B_SPLINE_SURFACE_WITH_KNOTS('',3,3,((#122900,#122901,#122902,#122903,
#122904,#122905,#122906,#122907,#122908,#122909),(#122910,#122911,#122912,
#122913,#122914,#122915,#122916,#122917,#122918,#122919),(#122920,#122921,
#122922,#122923,#122924,#122925,#122926,#122927,#122928,#122929),(#122930,
#122931,#122932,#122933,#122934,#122935,#122936,#122937,#122938,#122939)),
 .UNSPECIFIED.,.F.,.F.,.F.,(4,4),(4,1,1,1,1,1,1,4),(-7.66824031133479E-6,
1.00089997503791),(-6.2840083125168,-5.83520169376367,-5.38640274325084,
-4.93760379273802,-4.48880484222519,-4.1896055418833,-3.59120694119953,
-3.29169512733352),.UNSPECIFIED.);
#2113=B_SPLINE_SURFACE_WITH_KNOTS('',3,3,((#123054,#123055,#123056,#123057,
#123058),(#123059,#123060,#123061,#123062,#123063),(#123064,#123065,#123066,
#123067,#123068),(#123069,#123070,#123071,#123072,#123073),(#123074,#123075,
#123076,#123077,#123078),(#123079,#123080,#123081,#123082,#123083),(#123084,
#123085,#123086,#123087,#123088),(#123089,#123090,#123091,#123092,#123093),
(#123094,#123095,#123096,#123097,#123098),(#123099,#123100,#123101,#123102,
#123103)),.UNSPECIFIED.,.F.,.F.,.F.,(4,1,1,1,1,1,1,4),(4,1,4),(-5.89267116762259,
-5.05086100081935,-4.20905083401611,-3.36724066721287,-2.52543050040963,
-1.68362033360638,-0.841810166803143,9.7311048108395E-14),(0.877344961980105,
0.899773524298276,0.949332825499515),.UNSPECIFIED.);
#2114=B_SPLINE_SURFACE_WITH_KNOTS('',3,3,((#123307,#123308,#123309,#123310,
#123311,#123312,#123313,#123314,#123315,#123316),(#123317,#123318,#123319,
#123320,#123321,#123322,#123323,#123324,#123325,#123326),(#123327,#123328,
#123329,#123330,#123331,#123332,#123333,#123334,#123335,#123336),(#123337,
#123338,#123339,#123340,#123341,#123342,#123343,#123344,#123345,#123346),
(#123347,#123348,#123349,#123350,#123351,#123352,#123353,#123354,#123355,
#123356),(#123357,#123358,#123359,#123360,#123361,#123362,#123363,#123364,
#123365,#123366),(#123367,#123368,#123369,#123370,#123371,#123372,#123373,
#123374,#123375,#123376),(#123377,#123378,#123379,#123380,#123381,#123382,
#123383,#123384,#123385,#123386),(#123387,#123388,#123389,#123390,#123391,
#123392,#123393,#123394,#123395,#123396),(#123397,#123398,#123399,#123400,
#123401,#123402,#123403,#123404,#123405,#123406)),.UNSPECIFIED.,.F.,.F.,
 .F.,(4,1,1,1,1,1,1,4),(4,1,1,1,1,1,1,4),(-5.89281176271374,-5.05086100081935,
-4.20905083401611,-3.36724066721287,-2.52543050040963,-1.68362033360638,
-0.841810166803143,9.7311048108395E-14),(0.298274057668827,0.398641145789653,
0.498867621491378,0.599094097193102,0.699320572894827,0.799547048596551,
0.899773524298276,0.946120591435278),.UNSPECIFIED.);
#2115=B_SPLINE_SURFACE_WITH_KNOTS('',3,3,((#123510,#123511,#123512,#123513),
(#123514,#123515,#123516,#123517),(#123518,#123519,#123520,#123521),(#123522,
#123523,#123524,#123525),(#123526,#123527,#123528,#123529),(#123530,#123531,
#123532,#123533),(#123534,#123535,#123536,#123537),(#123538,#123539,#123540,
#123541),(#123542,#123543,#123544,#123545),(#123546,#123547,#123548,#123549)),
 .UNSPECIFIED.,.F.,.F.,.F.,(4,1,1,1,1,1,1,4),(4,4),(-15.0854941499483,-13.7378353842051,
-12.3902667968123,-11.0426982094195,-9.69512962202673,-8.34756103463392,
-6.99999244724111,-5.6524238598483),(0.298237810101898,0.946129215376974),
 .UNSPECIFIED.);
#2116=B_SPLINE_SURFACE_WITH_KNOTS('',3,3,((#123657,#123658,#123659,#123660),
(#123661,#123662,#123663,#123664),(#123665,#123666,#123667,#123668),(#123669,
#123670,#123671,#123672),(#123673,#123674,#123675,#123676),(#123677,#123678,
#123679,#123680),(#123681,#123682,#123683,#123684),(#123685,#123686,#123687,
#123688),(#123689,#123690,#123691,#123692),(#123693,#123694,#123695,#123696),
(#123697,#123698,#123699,#123700),(#123701,#123702,#123703,#123704),(#123705,
#123706,#123707,#123708),(#123709,#123710,#123711,#123712),(#123713,#123714,
#123715,#123716),(#123717,#123718,#123719,#123720),(#123721,#123722,#123723,
#123724),(#123725,#123726,#123727,#123728),(#123729,#123730,#123731,#123732),
(#123733,#123734,#123735,#123736),(#123737,#123738,#123739,#123740),(#123741,
#123742,#123743,#123744),(#123745,#123746,#123747,#123748),(#123749,#123750,
#123751,#123752),(#123753,#123754,#123755,#123756),(#123757,#123758,#123759,
#123760),(#123761,#123762,#123763,#123764),(#123765,#123766,#123767,#123768),
(#123769,#123770,#123771,#123772),(#123773,#123774,#123775,#123776),(#123777,
#123778,#123779,#123780),(#123781,#123782,#123783,#123784),(#123785,#123786,
#123787,#123788)),.UNSPECIFIED.,.F.,.F.,.F.,(4,2,1,1,1,1,1,1,1,1,1,1,1,
1,1,1,1,1,1,1,1,1,1,1,1,1,1,2,4),(4,4),(-2.44876655188573E-5,0.517382418144585,
7.4075292717509,14.2976761253572,21.1878229789636,28.0779698325699,34.9681166861762,
41.8582635397825,48.7484103933889,55.6385572469951,59.0836306737983,62.5287041006015,
62.6363626451891,62.7440211897767,62.9593382789519,63.3899724573023,64.2512408140031,
65.1125091707039,65.2201677152915,65.3278262598791,65.5431433490543,65.7584604382295,
65.8661189828171,65.9199482551109,65.9468628912577,65.9603202093312,65.9737775274046,
69.4188509542078,69.8451826827718),(0.69404478427484,5.71008871322936),
 .UNSPECIFIED.);
#2117=B_SPLINE_SURFACE_WITH_KNOTS('',3,3,((#124066,#124067,#124068,#124069),
(#124070,#124071,#124072,#124073),(#124074,#124075,#124076,#124077),(#124078,
#124079,#124080,#124081),(#124082,#124083,#124084,#124085),(#124086,#124087,
#124088,#124089),(#124090,#124091,#124092,#124093),(#124094,#124095,#124096,
#124097),(#124098,#124099,#124100,#124101),(#124102,#124103,#124104,#124105),
(#124106,#124107,#124108,#124109),(#124110,#124111,#124112,#124113),(#124114,
#124115,#124116,#124117),(#124118,#124119,#124120,#124121),(#124122,#124123,
#124124,#124125)),.UNSPECIFIED.,.F.,.F.,.F.,(4,3,1,1,1,2,1,1,1,4),(4,4),
(-0.109606840941675,-0.0380153726982226,7.15590313803408,14.3118062760682,
21.4677094141021,35.7795156901703,42.9335757415653,50.0876357929603,64.3957558957503,
71.5498285588656),(0.710824232057761,5.74186663080531),.UNSPECIFIED.);
#2118=B_SPLINE_SURFACE_WITH_KNOTS('',3,3,((#124327,#124328,#124329,#124330,
#124331,#124332,#124333,#124334),(#124335,#124336,#124337,#124338,#124339,
#124340,#124341,#124342),(#124343,#124344,#124345,#124346,#124347,#124348,
#124349,#124350),(#124351,#124352,#124353,#124354,#124355,#124356,#124357,
#124358)),.UNSPECIFIED.,.F.,.F.,.F.,(4,4),(4,2,1,1,4),(-0.000725025952299773,
0.286896428908322),(-5.05977102868577,-4.08960329782864,-2.45376197869719,
-0.817920659565729,6.78176649516979E-5),.UNSPECIFIED.);
#2119=B_SPLINE_SURFACE_WITH_KNOTS('',3,3,((#124360,#124361,#124362,#124363,
#124364,#124365,#124366,#124367,#124368,#124369,#124370,#124371),(#124372,
#124373,#124374,#124375,#124376,#124377,#124378,#124379,#124380,#124381,
#124382,#124383),(#124384,#124385,#124386,#124387,#124388,#124389,#124390,
#124391,#124392,#124393,#124394,#124395),(#124396,#124397,#124398,#124399,
#124400,#124401,#124402,#124403,#124404,#124405,#124406,#124407)),
 .UNSPECIFIED.,.F.,.F.,.F.,(4,4),(4,1,1,1,1,1,1,2,4),(0.710216638946405,
1.00062379654661),(2.26710319828148,2.44920622495255,3.24670851653092,4.0442108081093,
4.84171309968768,6.43671768284444,6.83546882863363,8.03172226600119,8.09132707388857),
 .UNSPECIFIED.);
#2120=B_SPLINE_SURFACE_WITH_KNOTS('',3,3,((#124408,#124409,#124410,#124411,
#124412,#124413,#124414,#124415,#124416,#124417),(#124418,#124419,#124420,
#124421,#124422,#124423,#124424,#124425,#124426,#124427),(#124428,#124429,
#124430,#124431,#124432,#124433,#124434,#124435,#124436,#124437),(#124438,
#124439,#124440,#124441,#124442,#124443,#124444,#124445,#124446,#124447)),
 .UNSPECIFIED.,.F.,.F.,.F.,(4,4),(4,2,1,1,1,1,4),(0.,1.),(-3.92823434603301,
-3.91291631533315,-3.12810848805212,-2.3433006607711,-1.55849283349007,
-0.773685006209047,0.0111228210719787),.UNSPECIFIED.);
#2121=B_SPLINE_SURFACE_WITH_KNOTS('',3,3,((#124525,#124526,#124527,#124528,
#124529,#124530,#124531,#124532,#124533,#124534),(#124535,#124536,#124537,
#124538,#124539,#124540,#124541,#124542,#124543,#124544),(#124545,#124546,
#124547,#124548,#124549,#124550,#124551,#124552,#124553,#124554),(#124555,
#124556,#124557,#124558,#124559,#124560,#124561,#124562,#124563,#124564)),
 .UNSPECIFIED.,.F.,.F.,.F.,(4,4),(4,1,1,1,1,1,1,4),(-2.24529753555051E-5,
1.00089997503791),(-3.2921617204788,-2.69360904017388,-2.39440973983199,
-1.79601113914822,-1.49681183880634,-0.898413238122568,-0.449614287609741,
-0.000797703876118597),.UNSPECIFIED.);
#2122=B_SPLINE_SURFACE_WITH_KNOTS('',3,3,((#124638,#124639,#124640,#124641,
#124642,#124643,#124644,#124645,#124646,#124647,#124648,#124649,#124650,
#124651,#124652,#124653,#124654,#124655,#124656,#124657,#124658,#124659,
#124660,#124661,#124662,#124663,#124664,#124665,#124666,#124667,#124668,
#124669,#124670,#124671,#124672,#124673,#124674,#124675,#124676,#124677,
#124678,#124679,#124680,#124681,#124682,#124683,#124684,#124685,#124686,
#124687,#124688,#124689,#124690,#124691,#124692,#124693,#124694,#124695,
#124696,#124697,#124698,#124699,#124700,#124701,#124702,#124703,#124704,
#124705,#124706,#124707,#124708,#124709,#124710,#124711,#124712,#124713,
#124714),(#124715,#124716,#124717,#124718,#124719,#124720,#124721,#124722,
#124723,#124724,#124725,#124726,#124727,#124728,#124729,#124730,#124731,
#124732,#124733,#124734,#124735,#124736,#124737,#124738,#124739,#124740,
#124741,#124742,#124743,#124744,#124745,#124746,#124747,#124748,#124749,
#124750,#124751,#124752,#124753,#124754,#124755,#124756,#124757,#124758,
#124759,#124760,#124761,#124762,#124763,#124764,#124765,#124766,#124767,
#124768,#124769,#124770,#124771,#124772,#124773,#124774,#124775,#124776,
#124777,#124778,#124779,#124780,#124781,#124782,#124783,#124784,#124785,
#124786,#124787,#124788,#124789,#124790,#124791),(#124792,#124793,#124794,
#124795,#124796,#124797,#124798,#124799,#124800,#124801,#124802,#124803,
#124804,#124805,#124806,#124807,#124808,#124809,#124810,#124811,#124812,
#124813,#124814,#124815,#124816,#124817,#124818,#124819,#124820,#124821,
#124822,#124823,#124824,#124825,#124826,#124827,#124828,#124829,#124830,
#124831,#124832,#124833,#124834,#124835,#124836,#124837,#124838,#124839,
#124840,#124841,#124842,#124843,#124844,#124845,#124846,#124847,#124848,
#124849,#124850,#124851,#124852,#124853,#124854,#124855,#124856,#124857,
#124858,#124859,#124860,#124861,#124862,#124863,#124864,#124865,#124866,
#124867,#124868),(#124869,#124870,#124871,#124872,#124873,#124874,#124875,
#124876,#124877,#124878,#124879,#124880,#124881,#124882,#124883,#124884,
#124885,#124886,#124887,#124888,#124889,#124890,#124891,#124892,#124893,
#124894,#124895,#124896,#124897,#124898,#124899,#124900,#124901,#124902,
#124903,#124904,#124905,#124906,#124907,#124908,#124909,#124910,#124911,
#124912,#124913,#124914,#124915,#124916,#124917,#124918,#124919,#124920,
#124921,#124922,#124923,#124924,#124925,#124926,#124927,#124928,#124929,
#124930,#124931,#124932,#124933,#124934,#124935,#124936,#124937,#124938,
#124939,#124940,#124941,#124942,#124943,#124944,#124945)),.UNSPECIFIED.,
 .F.,.F.,.F.,(4,4),(4,1,1,1,1,1,1,1,1,1,1,1,1,1,1,1,1,1,1,1,1,1,1,1,1,1,
1,1,1,1,1,1,1,1,1,1,1,1,1,1,1,1,1,1,1,1,1,1,1,1,1,1,1,1,1,1,1,1,1,1,1,1,
1,1,1,1,1,1,1,1,1,1,1,1,4),(-0.000886496420416377,1.05290929197974),(-0.000369938656829933,
10.1577246131835,20.3154492263669,30.4731738395485,40.630898452732,50.7886230659154,
60.9463476790989,71.1040722922803,81.2617969054638,91.4195215186474,101.577246131831,
111.734970745014,121.892695358196,132.050419971379,142.208144584563,152.365869197746,
162.52359381093,172.681318424111,182.839043037295,192.996767650478,203.154492263662,
213.312216876843,223.469941490027,233.62766610321,243.785390716394,253.943115329575,
264.100839942758,274.258564555942,284.416289169125,294.574013782309,304.73173839549,
314.889463008674,325.047187621857,335.204912235041,345.362636848222,355.520361461406,
365.678086074589,375.835810687773,385.993535300956,396.151259914138,406.308984527321,
416.466709140505,426.624433753688,436.78215836687,446.939882980053,457.097607593237,
467.25533220642,477.413056819604,487.570781432785,497.728506045968,507.886230659152,
518.043955272336,528.201679885517,538.3594044987,548.517129111884,558.674853725067,
568.832578338249,578.990302951432,589.148027564616,599.305752177799,609.463476790983,
619.621201404164,629.778926017348,639.936650630531,650.094375243715,660.252099856898,
670.409824470079,680.567549083263,690.725273696447,700.88299830963,711.040722922812,
721.198447535995,731.356172149179,741.513896762362,751.671680277206),
 .UNSPECIFIED.);
#2123=B_SPLINE_SURFACE_WITH_KNOTS('',3,3,((#127289,#127290,#127291,#127292,
#127293),(#127294,#127295,#127296,#127297,#127298),(#127299,#127300,#127301,
#127302,#127303),(#127304,#127305,#127306,#127307,#127308),(#127309,#127310,
#127311,#127312,#127313),(#127314,#127315,#127316,#127317,#127318),(#127319,
#127320,#127321,#127322,#127323),(#127324,#127325,#127326,#127327,#127328),
(#127329,#127330,#127331,#127332,#127333),(#127334,#127335,#127336,#127337,
#127338),(#127339,#127340,#127341,#127342,#127343),(#127344,#127345,#127346,
#127347,#127348),(#127349,#127350,#127351,#127352,#127353),(#127354,#127355,
#127356,#127357,#127358),(#127359,#127360,#127361,#127362,#127363),(#127364,
#127365,#127366,#127367,#127368),(#127369,#127370,#127371,#127372,#127373),
(#127374,#127375,#127376,#127377,#127378),(#127379,#127380,#127381,#127382,
#127383),(#127384,#127385,#127386,#127387,#127388),(#127389,#127390,#127391,
#127392,#127393),(#127394,#127395,#127396,#127397,#127398),(#127399,#127400,
#127401,#127402,#127403),(#127404,#127405,#127406,#127407,#127408),(#127409,
#127410,#127411,#127412,#127413),(#127414,#127415,#127416,#127417,#127418),
(#127419,#127420,#127421,#127422,#127423),(#127424,#127425,#127426,#127427,
#127428),(#127429,#127430,#127431,#127432,#127433),(#127434,#127435,#127436,
#127437,#127438),(#127439,#127440,#127441,#127442,#127443),(#127444,#127445,
#127446,#127447,#127448),(#127449,#127450,#127451,#127452,#127453),(#127454,
#127455,#127456,#127457,#127458),(#127459,#127460,#127461,#127462,#127463),
(#127464,#127465,#127466,#127467,#127468),(#127469,#127470,#127471,#127472,
#127473),(#127474,#127475,#127476,#127477,#127478),(#127479,#127480,#127481,
#127482,#127483),(#127484,#127485,#127486,#127487,#127488),(#127489,#127490,
#127491,#127492,#127493),(#127494,#127495,#127496,#127497,#127498),(#127499,
#127500,#127501,#127502,#127503),(#127504,#127505,#127506,#127507,#127508),
(#127509,#127510,#127511,#127512,#127513),(#127514,#127515,#127516,#127517,
#127518),(#127519,#127520,#127521,#127522,#127523),(#127524,#127525,#127526,
#127527,#127528),(#127529,#127530,#127531,#127532,#127533),(#127534,#127535,
#127536,#127537,#127538),(#127539,#127540,#127541,#127542,#127543),(#127544,
#127545,#127546,#127547,#127548),(#127549,#127550,#127551,#127552,#127553),
(#127554,#127555,#127556,#127557,#127558),(#127559,#127560,#127561,#127562,
#127563),(#127564,#127565,#127566,#127567,#127568),(#127569,#127570,#127571,
#127572,#127573),(#127574,#127575,#127576,#127577,#127578),(#127579,#127580,
#127581,#127582,#127583),(#127584,#127585,#127586,#127587,#127588),(#127589,
#127590,#127591,#127592,#127593),(#127594,#127595,#127596,#127597,#127598),
(#127599,#127600,#127601,#127602,#127603),(#127604,#127605,#127606,#127607,
#127608),(#127609,#127610,#127611,#127612,#127613),(#127614,#127615,#127616,
#127617,#127618),(#127619,#127620,#127621,#127622,#127623),(#127624,#127625,
#127626,#127627,#127628),(#127629,#127630,#127631,#127632,#127633),(#127634,
#127635,#127636,#127637,#127638),(#127639,#127640,#127641,#127642,#127643),
(#127644,#127645,#127646,#127647,#127648),(#127649,#127650,#127651,#127652,
#127653),(#127654,#127655,#127656,#127657,#127658),(#127659,#127660,#127661,
#127662,#127663),(#127664,#127665,#127666,#127667,#127668),(#127669,#127670,
#127671,#127672,#127673),(#127674,#127675,#127676,#127677,#127678),(#127679,
#127680,#127681,#127682,#127683),(#127684,#127685,#127686,#127687,#127688),
(#127689,#127690,#127691,#127692,#127693),(#127694,#127695,#127696,#127697,
#127698),(#127699,#127700,#127701,#127702,#127703),(#127704,#127705,#127706,
#127707,#127708),(#127709,#127710,#127711,#127712,#127713)),
 .UNSPECIFIED.,.F.,.F.,.F.,(4,1,1,1,1,1,1,1,1,1,1,1,1,1,1,1,1,1,1,1,1,1,
1,1,1,1,1,1,1,1,1,1,1,1,1,1,1,1,1,1,1,1,1,1,1,1,1,1,1,1,1,1,1,1,1,1,1,1,
1,1,1,1,1,1,1,1,1,1,1,1,1,1,1,1,1,1,1,1,1,1,1,1,4),(4,1,4),(-0.00123252621497756,
9.91886407747759,19.8377281549553,29.7565922324309,39.6754563099085,49.5943203873861,
59.5131844648638,69.4320485423394,79.350912619817,89.2697766972946,99.1886407747703,
109.107504852248,119.026368929725,128.945233007201,138.864097084679,148.782961162156,
158.701825239634,168.62068931711,178.539553394587,188.458417472065,198.37728154954,
208.296145627018,218.215009704496,228.133873781971,238.052737859449,247.971601936927,
257.890466014404,267.80933009188,277.728194169357,287.647058246835,297.565922324311,
307.484786401788,317.403650479266,327.322514556742,337.241378634219,347.160242711697,
357.079106789174,366.99797086665,376.916834944128,386.835699021605,396.754563099081,
406.673427176559,416.592291254036,426.511155331512,436.430019408989,446.348883486467,
456.267747563945,466.18661164142,476.105475718898,486.024339796375,495.943203873851,
505.862067951329,515.780932028806,525.699796106282,535.61866018376,545.537524261237,
555.456388338715,565.375252416191,575.294116493668,585.212980571146,595.131844648621,
605.050708726099,614.969572803577,624.888436881054,634.80730095853,644.726165036008,
654.645029113485,664.563893190961,674.482757268438,684.401621345916,694.320485423392,
704.239349500869,714.158213578347,724.077077655822,733.9959417333,743.914805810778,
753.833669888255,763.752533965731,773.671398043209,783.590262120686,793.509126198162,
803.427990275639,813.350134067124),(-0.007347166980864,0.948591187321798,
2.21508598843106),.UNSPECIFIED.);
#2124=B_SPLINE_SURFACE_WITH_KNOTS('',3,3,((#128941,#128942,#128943,#128944,
#128945,#128946,#128947,#128948,#128949,#128950,#128951,#128952,#128953,
#128954,#128955,#128956,#128957,#128958,#128959,#128960,#128961,#128962,
#128963,#128964,#128965,#128966,#128967,#128968,#128969,#128970,#128971,
#128972,#128973,#128974,#128975,#128976,#128977,#128978,#128979,#128980,
#128981,#128982,#128983,#128984,#128985,#128986,#128987,#128988,#128989,
#128990,#128991,#128992,#128993,#128994,#128995,#128996,#128997,#128998,
#128999,#129000,#129001,#129002,#129003,#129004,#129005,#129006,#129007,
#129008,#129009,#129010,#129011,#129012,#129013,#129014,#129015,#129016,
#129017,#129018,#129019),(#129020,#129021,#129022,#129023,#129024,#129025,
#129026,#129027,#129028,#129029,#129030,#129031,#129032,#129033,#129034,
#129035,#129036,#129037,#129038,#129039,#129040,#129041,#129042,#129043,
#129044,#129045,#129046,#129047,#129048,#129049,#129050,#129051,#129052,
#129053,#129054,#129055,#129056,#129057,#129058,#129059,#129060,#129061,
#129062,#129063,#129064,#129065,#129066,#129067,#129068,#129069,#129070,
#129071,#129072,#129073,#129074,#129075,#129076,#129077,#129078,#129079,
#129080,#129081,#129082,#129083,#129084,#129085,#129086,#129087,#129088,
#129089,#129090,#129091,#129092,#129093,#129094,#129095,#129096,#129097,
#129098),(#129099,#129100,#129101,#129102,#129103,#129104,#129105,#129106,
#129107,#129108,#129109,#129110,#129111,#129112,#129113,#129114,#129115,
#129116,#129117,#129118,#129119,#129120,#129121,#129122,#129123,#129124,
#129125,#129126,#129127,#129128,#129129,#129130,#129131,#129132,#129133,
#129134,#129135,#129136,#129137,#129138,#129139,#129140,#129141,#129142,
#129143,#129144,#129145,#129146,#129147,#129148,#129149,#129150,#129151,
#129152,#129153,#129154,#129155,#129156,#129157,#129158,#129159,#129160,
#129161,#129162,#129163,#129164,#129165,#129166,#129167,#129168,#129169,
#129170,#129171,#129172,#129173,#129174,#129175,#129176,#129177),(#129178,
#129179,#129180,#129181,#129182,#129183,#129184,#129185,#129186,#129187,
#129188,#129189,#129190,#129191,#129192,#129193,#129194,#129195,#129196,
#129197,#129198,#129199,#129200,#129201,#129202,#129203,#129204,#129205,
#129206,#129207,#129208,#129209,#129210,#129211,#129212,#129213,#129214,
#129215,#129216,#129217,#129218,#129219,#129220,#129221,#129222,#129223,
#129224,#129225,#129226,#129227,#129228,#129229,#129230,#129231,#129232,
#129233,#129234,#129235,#129236,#129237,#129238,#129239,#129240,#129241,
#129242,#129243,#129244,#129245,#129246,#129247,#129248,#129249,#129250,
#129251,#129252,#129253,#129254,#129255,#129256)),.UNSPECIFIED.,.F.,.F.,
 .F.,(4,4),(4,1,1,1,1,1,1,1,1,1,1,1,1,1,1,1,1,1,1,1,1,1,1,1,1,1,1,1,1,1,
1,1,1,1,1,1,1,1,1,1,1,1,1,1,1,1,1,1,1,1,1,1,1,1,1,1,1,1,1,1,1,1,1,1,1,1,
1,1,1,1,1,1,1,1,1,1,4),(-0.000161069938633301,1.08072505814662),(-0.000161069938742379,
10.268274464465,20.536548928932,30.8048233933972,41.0730978578642,51.3413723223292,
61.6096467867964,71.8779212512614,82.1461957157284,92.4144701801935,102.682744644659,
112.951019109126,123.219293573591,133.487568038058,143.755842502523,154.02411696699,
164.292391431455,174.560665895922,184.828940360387,195.097214824854,205.365489289319,
215.633763753784,225.902038218251,236.170312682716,246.438587147183,256.706861611648,
266.975136076116,277.243410540581,287.511685005048,297.779959469513,308.04823393398,
318.316508398445,328.58478286291,338.853057327377,349.121331791842,359.389606256309,
369.657880720774,379.926155185241,390.194429649706,400.462704114173,410.730978578639,
420.999253043106,431.267527507571,441.535801972036,451.804076436503,462.072350900968,
472.340625365435,482.6088998299,492.877174294367,503.145448758832,513.413723223299,
523.681997687764,533.950272152231,544.218546616696,554.486821081161,564.755095545628,
575.023370010093,585.29164447456,595.559918939025,605.828193403493,616.096467867958,
626.364742332425,636.63301679689,646.901291261357,657.169565725822,667.437840190287,
677.706114654754,687.974389119219,698.242663583686,708.510938048151,718.779212512619,
729.047486977084,739.315761441551,749.584035906016,759.852310370483,770.120584834948,
780.393685927533),.UNSPECIFIED.);
#2125=B_SPLINE_SURFACE_WITH_KNOTS('',3,3,((#129477,#129478,#129479,#129480,
#129481,#129482),(#129483,#129484,#129485,#129486,#129487,#129488),(#129489,
#129490,#129491,#129492,#129493,#129494),(#129495,#129496,#129497,#129498,
#129499,#129500)),.UNSPECIFIED.,.F.,.F.,.F.,(4,4),(4,2,4),(-0.000314466423704518,
0.553225942247248),(-0.0060155519538167,0.496992224023092,1.00031461943957),
 .UNSPECIFIED.);
#2126=B_SPLINE_SURFACE_WITH_KNOTS('',3,3,((#129519,#129520,#129521,#129522,
#129523,#129524),(#129525,#129526,#129527,#129528,#129529,#129530),(#129531,
#129532,#129533,#129534,#129535,#129536),(#129537,#129538,#129539,#129540,
#129541,#129542)),.UNSPECIFIED.,.F.,.F.,.F.,(4,4),(4,2,4),(0.00646170206501067,
0.552093688695227),(-0.00601375858402753,0.498120854035111,1.00225546665425),
 .UNSPECIFIED.);
#2127=B_SPLINE_SURFACE_WITH_KNOTS('',3,3,((#129548,#129549,#129550,#129551,
#129552,#129553),(#129554,#129555,#129556,#129557,#129558,#129559),(#129560,
#129561,#129562,#129563,#129564,#129565),(#129566,#129567,#129568,#129569,
#129570,#129571)),.UNSPECIFIED.,.F.,.F.,.F.,(4,4),(4,2,4),(-4.35249783594452E-5,
1.04096632820956),(-1.12088747727093,-0.0464689460509668,0.0410122935568145),
 .UNSPECIFIED.);
#2128=B_SPLINE_SURFACE_WITH_KNOTS('',3,3,((#129576,#129577,#129578,#129579,
#129580,#129581,#129582,#129583,#129584,#129585),(#129586,#129587,#129588,
#129589,#129590,#129591,#129592,#129593,#129594,#129595),(#129596,#129597,
#129598,#129599,#129600,#129601,#129602,#129603,#129604,#129605),(#129606,
#129607,#129608,#129609,#129610,#129611,#129612,#129613,#129614,#129615)),
 .UNSPECIFIED.,.F.,.F.,.F.,(4,4),(4,2,1,1,2,4),(-0.129784976240576,1.),
(-2.37770607315082,-1.9365251021246,-1.16191506127476,-0.774610040849839,
0.,0.0156471734317053),.UNSPECIFIED.);
#2129=B_SPLINE_SURFACE_WITH_KNOTS('',3,3,((#129617,#129618,#129619,#129620),
(#129621,#129622,#129623,#129624),(#129625,#129626,#129627,#129628),(#129629,
#129630,#129631,#129632),(#129633,#129634,#129635,#129636),(#129637,#129638,
#129639,#129640),(#129641,#129642,#129643,#129644),(#129645,#129646,#129647,
#129648),(#129649,#129650,#129651,#129652),(#129653,#129654,#129655,#129656),
(#129657,#129658,#129659,#129660)),.UNSPECIFIED.,.F.,.F.,.F.,(4,2,1,1,3,
4),(4,4),(-0.0149700006312556,0.,0.439743555407731,0.659615333111597,1.13991390854396,
1.15146274763571),(0.0501013137783954,1.),.UNSPECIFIED.);
#2130=B_SPLINE_SURFACE_WITH_KNOTS('',3,3,((#129667,#129668,#129669,#129670,
#129671,#129672),(#129673,#129674,#129675,#129676,#129677,#129678),(#129679,
#129680,#129681,#129682,#129683,#129684),(#129685,#129686,#129687,#129688,
#129689,#129690),(#129691,#129692,#129693,#129694,#129695,#129696)),
 .UNSPECIFIED.,.F.,.F.,.F.,(4,1,4),(4,1,1,4),(0.,0.571428571428571,1.0008550049901),
(-0.000855004988856513,1.19656013699054,1.9942668949834,2.79282865796637),
 .UNSPECIFIED.);
#2131=B_SPLINE_SURFACE_WITH_KNOTS('',3,3,((#129697,#129698,#129699,#129700),
(#129701,#129702,#129703,#129704),(#129705,#129706,#129707,#129708),(#129709,
#129710,#129711,#129712),(#129713,#129714,#129715,#129716),(#129717,#129718,
#129719,#129720),(#129721,#129722,#129723,#129724),(#129725,#129726,#129727,
#129728),(#129729,#129730,#129731,#129732),(#129733,#129734,#129735,#129736)),
 .UNSPECIFIED.,.F.,.F.,.F.,(4,2,2,2,4),(4,4),(-0.18314312605962,0.,0.0442119992033745,
1.14601418925265,1.1606432940454),(0.,1.03133983006567),.UNSPECIFIED.);
#2132=B_SPLINE_SURFACE_WITH_KNOTS('',3,3,((#129740,#129741,#129742,#129743),
(#129744,#129745,#129746,#129747),(#129748,#129749,#129750,#129751),(#129752,
#129753,#129754,#129755),(#129756,#129757,#129758,#129759),(#129760,#129761,
#129762,#129763),(#129764,#129765,#129766,#129767),(#129768,#129769,#129770,
#129771),(#129772,#129773,#129774,#129775),(#129776,#129777,#129778,#129779)),
 .UNSPECIFIED.,.F.,.F.,.F.,(4,1,1,1,1,1,1,4),(4,4),(-15.085403971598,-13.7378353842051,
-12.3902667968123,-11.0426982094195,-9.69512962202673,-8.34756103463392,
-6.99999244724111,-5.65241193287798),(0.878771486879343,0.934826218280621),
 .UNSPECIFIED.);
#2133=B_SPLINE_SURFACE_WITH_KNOTS('',3,1,((#130293,#130294),(#130295,#130296),
(#130297,#130298),(#130299,#130300),(#130301,#130302),(#130303,#130304),
(#130305,#130306),(#130307,#130308),(#130309,#130310),(#130311,#130312),
(#130313,#130314),(#130315,#130316),(#130317,#130318),(#130319,#130320)),
 .UNSPECIFIED.,.F.,.F.,.F.,(4,2,2,2,2,2,4),(2,2),(1.92529423378357E-5,0.490991706772874,
0.870199236125707,1.24449170186374,1.61599060931136,2.01892118916933,2.55106091572282),
(0.,0.0993600000012712),.UNSPECIFIED.);
#2134=B_SPLINE_SURFACE_WITH_KNOTS('',3,1,((#130355,#130356),(#130357,#130358),
(#130359,#130360),(#130361,#130362)),.UNSPECIFIED.,.F.,.F.,.F.,(4,4),(2,
2),(2.18458352014992,2.65228770493969),(0.,0.0993599999999997),
 .UNSPECIFIED.);
#2135=B_SPLINE_SURFACE_WITH_KNOTS('',3,1,((#130403,#130404),(#130405,#130406),
(#130407,#130408),(#130409,#130410),(#130411,#130412),(#130413,#130414),
(#130415,#130416),(#130417,#130418)),.UNSPECIFIED.,.F.,.F.,.F.,(4,2,2,4),
(2,2),(2.3375697155446,2.66080614269327,3.39389856714327,4.08518106334001),
(0.,0.0993600000057242),.UNSPECIFIED.);
#2136=B_SPLINE_SURFACE_WITH_KNOTS('',3,3,((#130465,#130466,#130467,#130468,
#130469,#130470,#130471,#130472,#130473,#130474,#130475,#130476,#130477,
#130478,#130479,#130480,#130481,#130482,#130483,#130484,#130485,#130486,
#130487,#130488,#130489,#130490,#130491,#130492,#130493,#130494,#130495,
#130496,#130497,#130498,#130499,#130500,#130501,#130502,#130503,#130504,
#130505,#130506,#130507,#130508,#130509,#130510,#130511,#130512,#130513,
#130514,#130515,#130516,#130517,#130518,#130519,#130520,#130521,#130522,
#130523,#130524,#130525,#130526,#130527,#130528,#130529,#130530,#130531,
#130532,#130533,#130534,#130535,#130536,#130537,#130538,#130539,#130540,
#130541,#130542,#130543,#130544,#130545,#130546,#130547,#130548,#130549,
#130550,#130551),(#130552,#130553,#130554,#130555,#130556,#130557,#130558,
#130559,#130560,#130561,#130562,#130563,#130564,#130565,#130566,#130567,
#130568,#130569,#130570,#130571,#130572,#130573,#130574,#130575,#130576,
#130577,#130578,#130579,#130580,#130581,#130582,#130583,#130584,#130585,
#130586,#130587,#130588,#130589,#130590,#130591,#130592,#130593,#130594,
#130595,#130596,#130597,#130598,#130599,#130600,#130601,#130602,#130603,
#130604,#130605,#130606,#130607,#130608,#130609,#130610,#130611,#130612,
#130613,#130614,#130615,#130616,#130617,#130618,#130619,#130620,#130621,
#130622,#130623,#130624,#130625,#130626,#130627,#130628,#130629,#130630,
#130631,#130632,#130633,#130634,#130635,#130636,#130637,#130638),(#130639,
#130640,#130641,#130642,#130643,#130644,#130645,#130646,#130647,#130648,
#130649,#130650,#130651,#130652,#130653,#130654,#130655,#130656,#130657,
#130658,#130659,#130660,#130661,#130662,#130663,#130664,#130665,#130666,
#130667,#130668,#130669,#130670,#130671,#130672,#130673,#130674,#130675,
#130676,#130677,#130678,#130679,#130680,#130681,#130682,#130683,#130684,
#130685,#130686,#130687,#130688,#130689,#130690,#130691,#130692,#130693,
#130694,#130695,#130696,#130697,#130698,#130699,#130700,#130701,#130702,
#130703,#130704,#130705,#130706,#130707,#130708,#130709,#130710,#130711,
#130712,#130713,#130714,#130715,#130716,#130717,#130718,#130719,#130720,
#130721,#130722,#130723,#130724,#130725),(#130726,#130727,#130728,#130729,
#130730,#130731,#130732,#130733,#130734,#130735,#130736,#130737,#130738,
#130739,#130740,#130741,#130742,#130743,#130744,#130745,#130746,#130747,
#130748,#130749,#130750,#130751,#130752,#130753,#130754,#130755,#130756,
#130757,#130758,#130759,#130760,#130761,#130762,#130763,#130764,#130765,
#130766,#130767,#130768,#130769,#130770,#130771,#130772,#130773,#130774,
#130775,#130776,#130777,#130778,#130779,#130780,#130781,#130782,#130783,
#130784,#130785,#130786,#130787,#130788,#130789,#130790,#130791,#130792,
#130793,#130794,#130795,#130796,#130797,#130798,#130799,#130800,#130801,
#130802,#130803,#130804,#130805,#130806,#130807,#130808,#130809,#130810,
#130811,#130812),(#130813,#130814,#130815,#130816,#130817,#130818,#130819,
#130820,#130821,#130822,#130823,#130824,#130825,#130826,#130827,#130828,
#130829,#130830,#130831,#130832,#130833,#130834,#130835,#130836,#130837,
#130838,#130839,#130840,#130841,#130842,#130843,#130844,#130845,#130846,
#130847,#130848,#130849,#130850,#130851,#130852,#130853,#130854,#130855,
#130856,#130857,#130858,#130859,#130860,#130861,#130862,#130863,#130864,
#130865,#130866,#130867,#130868,#130869,#130870,#130871,#130872,#130873,
#130874,#130875,#130876,#130877,#130878,#130879,#130880,#130881,#130882,
#130883,#130884,#130885,#130886,#130887,#130888,#130889,#130890,#130891,
#130892,#130893,#130894,#130895,#130896,#130897,#130898,#130899),(#130900,
#130901,#130902,#130903,#130904,#130905,#130906,#130907,#130908,#130909,
#130910,#130911,#130912,#130913,#130914,#130915,#130916,#130917,#130918,
#130919,#130920,#130921,#130922,#130923,#130924,#130925,#130926,#130927,
#130928,#130929,#130930,#130931,#130932,#130933,#130934,#130935,#130936,
#130937,#130938,#130939,#130940,#130941,#130942,#130943,#130944,#130945,
#130946,#130947,#130948,#130949,#130950,#130951,#130952,#130953,#130954,
#130955,#130956,#130957,#130958,#130959,#130960,#130961,#130962,#130963,
#130964,#130965,#130966,#130967,#130968,#130969,#130970,#130971,#130972,
#130973,#130974,#130975,#130976,#130977,#130978,#130979,#130980,#130981,
#130982,#130983,#130984,#130985,#130986),(#130987,#130988,#130989,#130990,
#130991,#130992,#130993,#130994,#130995,#130996,#130997,#130998,#130999,
#131000,#131001,#131002,#131003,#131004,#131005,#131006,#131007,#131008,
#131009,#131010,#131011,#131012,#131013,#131014,#131015,#131016,#131017,
#131018,#131019,#131020,#131021,#131022,#131023,#131024,#131025,#131026,
#131027,#131028,#131029,#131030,#131031,#131032,#131033,#131034,#131035,
#131036,#131037,#131038,#131039,#131040,#131041,#131042,#131043,#131044,
#131045,#131046,#131047,#131048,#131049,#131050,#131051,#131052,#131053,
#131054,#131055,#131056,#131057,#131058,#131059,#131060,#131061,#131062,
#131063,#131064,#131065,#131066,#131067,#131068,#131069,#131070,#131071,
#131072,#131073),(#131074,#131075,#131076,#131077,#131078,#131079,#131080,
#131081,#131082,#131083,#131084,#131085,#131086,#131087,#131088,#131089,
#131090,#131091,#131092,#131093,#131094,#131095,#131096,#131097,#131098,
#131099,#131100,#131101,#131102,#131103,#131104,#131105,#131106,#131107,
#131108,#131109,#131110,#131111,#131112,#131113,#131114,#131115,#131116,
#131117,#131118,#131119,#131120,#131121,#131122,#131123,#131124,#131125,
#131126,#131127,#131128,#131129,#131130,#131131,#131132,#131133,#131134,
#131135,#131136,#131137,#131138,#131139,#131140,#131141,#131142,#131143,
#131144,#131145,#131146,#131147,#131148,#131149,#131150,#131151,#131152,
#131153,#131154,#131155,#131156,#131157,#131158,#131159,#131160),(#131161,
#131162,#131163,#131164,#131165,#131166,#131167,#131168,#131169,#131170,
#131171,#131172,#131173,#131174,#131175,#131176,#131177,#131178,#131179,
#131180,#131181,#131182,#131183,#131184,#131185,#131186,#131187,#131188,
#131189,#131190,#131191,#131192,#131193,#131194,#131195,#131196,#131197,
#131198,#131199,#131200,#131201,#131202,#131203,#131204,#131205,#131206,
#131207,#131208,#131209,#131210,#131211,#131212,#131213,#131214,#131215,
#131216,#131217,#131218,#131219,#131220,#131221,#131222,#131223,#131224,
#131225,#131226,#131227,#131228,#131229,#131230,#131231,#131232,#131233,
#131234,#131235,#131236,#131237,#131238,#131239,#131240,#131241,#131242,
#131243,#131244,#131245,#131246,#131247),(#131248,#131249,#131250,#131251,
#131252,#131253,#131254,#131255,#131256,#131257,#131258,#131259,#131260,
#131261,#131262,#131263,#131264,#131265,#131266,#131267,#131268,#131269,
#131270,#131271,#131272,#131273,#131274,#131275,#131276,#131277,#131278,
#131279,#131280,#131281,#131282,#131283,#131284,#131285,#131286,#131287,
#131288,#131289,#131290,#131291,#131292,#131293,#131294,#131295,#131296,
#131297,#131298,#131299,#131300,#131301,#131302,#131303,#131304,#131305,
#131306,#131307,#131308,#131309,#131310,#131311,#131312,#131313,#131314,
#131315,#131316,#131317,#131318,#131319,#131320,#131321,#131322,#131323,
#131324,#131325,#131326,#131327,#131328,#131329,#131330,#131331,#131332,
#131333,#131334),(#131335,#131336,#131337,#131338,#131339,#131340,#131341,
#131342,#131343,#131344,#131345,#131346,#131347,#131348,#131349,#131350,
#131351,#131352,#131353,#131354,#131355,#131356,#131357,#131358,#131359,
#131360,#131361,#131362,#131363,#131364,#131365,#131366,#131367,#131368,
#131369,#131370,#131371,#131372,#131373,#131374,#131375,#131376,#131377,
#131378,#131379,#131380,#131381,#131382,#131383,#131384,#131385,#131386,
#131387,#131388,#131389,#131390,#131391,#131392,#131393,#131394,#131395,
#131396,#131397,#131398,#131399,#131400,#131401,#131402,#131403,#131404,
#131405,#131406,#131407,#131408,#131409,#131410,#131411,#131412,#131413,
#131414,#131415,#131416,#131417,#131418,#131419,#131420,#131421),(#131422,
#131423,#131424,#131425,#131426,#131427,#131428,#131429,#131430,#131431,
#131432,#131433,#131434,#131435,#131436,#131437,#131438,#131439,#131440,
#131441,#131442,#131443,#131444,#131445,#131446,#131447,#131448,#131449,
#131450,#131451,#131452,#131453,#131454,#131455,#131456,#131457,#131458,
#131459,#131460,#131461,#131462,#131463,#131464,#131465,#131466,#131467,
#131468,#131469,#131470,#131471,#131472,#131473,#131474,#131475,#131476,
#131477,#131478,#131479,#131480,#131481,#131482,#131483,#131484,#131485,
#131486,#131487,#131488,#131489,#131490,#131491,#131492,#131493,#131494,
#131495,#131496,#131497,#131498,#131499,#131500,#131501,#131502,#131503,
#131504,#131505,#131506,#131507,#131508)),.UNSPECIFIED.,.F.,.F.,.F.,(4,
3,1,1,3,4),(4,1,1,1,1,1,1,1,1,1,1,1,1,1,1,1,1,1,1,1,1,1,1,1,1,1,1,1,1,1,
1,1,1,1,1,1,1,1,1,1,1,1,1,1,1,1,1,1,1,1,1,1,1,1,1,1,1,1,1,1,1,1,1,1,1,1,
1,1,1,1,1,1,1,1,1,1,1,1,1,1,1,1,1,1,4),(-0.855237294951358,-0.838467936226788,
-0.119781133745207,0.359343401242513,0.838467936230234,0.85540498854205),
(32.7241439763348,33.2152755694897,33.7064071626446,34.1975387557996,34.6886703489545,
35.1798019421094,35.6709335352643,36.1620651284192,36.6531967215741,37.1443283147291,
37.635459907884,38.1265915010389,38.6177230941938,39.1088546873487,39.5999862805036,
40.0911178736586,40.5822494668135,41.0733810599684,41.5645126531233,42.0556442462782,
42.5467758394332,43.0379074325881,43.529039025743,44.0201706188979,44.5113022120528,
45.0024338052078,45.4935653983627,45.9846969915176,46.4758285846725,46.9669601778274,
47.4580917709823,47.9492233641373,48.4403549572922,48.9314865504471,49.422618143602,
49.9137497367569,50.4048813299118,50.8960129230668,51.3871445162217,51.8782761093766,
52.3694077025315,52.8605392956864,53.3516708888414,53.8428024819963,54.3339340751512,
54.8250656683061,55.316197261461,55.8073288546159,56.2984604477709,56.7895920409258,
57.2807236340807,57.7718552272356,58.2629868203905,58.7541184135455,59.2452500067004,
59.7363815998553,60.2275131930102,60.7186447861651,61.20977637932,61.700907972475,
62.1920395656299,62.6831711587848,63.1743027519397,63.6654343450946,64.1565659382495,
64.6476975314045,65.1388291245594,65.6299607177143,66.1210923108692,66.6122239040241,
67.1033554971791,67.594487090334,68.0856186834889,68.5767502766438,69.0678818697987,
69.5590134629536,70.0501450561086,70.5412766492635,71.0324082424184,71.5235398355733,
72.0146714287282,72.5058030218832,72.9969346150381,73.488066208193,73.9791978013479),
 .UNSPECIFIED.);
#2137=B_SPLINE_SURFACE_WITH_KNOTS('',3,3,((#131820,#131821,#131822,#131823,
#131824,#131825,#131826,#131827,#131828,#131829,#131830,#131831,#131832,
#131833,#131834,#131835,#131836),(#131837,#131838,#131839,#131840,#131841,
#131842,#131843,#131844,#131845,#131846,#131847,#131848,#131849,#131850,
#131851,#131852,#131853),(#131854,#131855,#131856,#131857,#131858,#131859,
#131860,#131861,#131862,#131863,#131864,#131865,#131866,#131867,#131868,
#131869,#131870),(#131871,#131872,#131873,#131874,#131875,#131876,#131877,
#131878,#131879,#131880,#131881,#131882,#131883,#131884,#131885,#131886,
#131887),(#131888,#131889,#131890,#131891,#131892,#131893,#131894,#131895,
#131896,#131897,#131898,#131899,#131900,#131901,#131902,#131903,#131904),
(#131905,#131906,#131907,#131908,#131909,#131910,#131911,#131912,#131913,
#131914,#131915,#131916,#131917,#131918,#131919,#131920,#131921),(#131922,
#131923,#131924,#131925,#131926,#131927,#131928,#131929,#131930,#131931,
#131932,#131933,#131934,#131935,#131936,#131937,#131938),(#131939,#131940,
#131941,#131942,#131943,#131944,#131945,#131946,#131947,#131948,#131949,
#131950,#131951,#131952,#131953,#131954,#131955),(#131956,#131957,#131958,
#131959,#131960,#131961,#131962,#131963,#131964,#131965,#131966,#131967,
#131968,#131969,#131970,#131971,#131972),(#131973,#131974,#131975,#131976,
#131977,#131978,#131979,#131980,#131981,#131982,#131983,#131984,#131985,
#131986,#131987,#131988,#131989),(#131990,#131991,#131992,#131993,#131994,
#131995,#131996,#131997,#131998,#131999,#132000,#132001,#132002,#132003,
#132004,#132005,#132006),(#132007,#132008,#132009,#132010,#132011,#132012,
#132013,#132014,#132015,#132016,#132017,#132018,#132019,#132020,#132021,
#132022,#132023),(#132024,#132025,#132026,#132027,#132028,#132029,#132030,
#132031,#132032,#132033,#132034,#132035,#132036,#132037,#132038,#132039,
#132040)),.UNSPECIFIED.,.F.,.F.,.F.,(4,3,1,1,1,3,4),(4,1,1,1,1,1,1,1,1,
1,1,1,1,1,4),(-0.01,0.,0.285714285714286,0.571428571428571,0.785714285714286,
1.,1.0101),(0.0267091305739391,0.780566707095643,1.53442428361735,2.28828186013905,
3.04213943666075,3.54471115434189,4.54985458970416,5.0524263073853,6.05756974274757,
6.56014146042871,7.56528489579098,8.06785661347211,9.07300004883439,9.82685762535609,
10.5807152018778),.UNSPECIFIED.);
#2138=B_SPLINE_SURFACE_WITH_KNOTS('',3,3,((#132057,#132058,#132059,#132060,
#132061,#132062,#132063,#132064,#132065,#132066,#132067,#132068,#132069,
#132070,#132071,#132072,#132073),(#132074,#132075,#132076,#132077,#132078,
#132079,#132080,#132081,#132082,#132083,#132084,#132085,#132086,#132087,
#132088,#132089,#132090),(#132091,#132092,#132093,#132094,#132095,#132096,
#132097,#132098,#132099,#132100,#132101,#132102,#132103,#132104,#132105,
#132106,#132107),(#132108,#132109,#132110,#132111,#132112,#132113,#132114,
#132115,#132116,#132117,#132118,#132119,#132120,#132121,#132122,#132123,
#132124),(#132125,#132126,#132127,#132128,#132129,#132130,#132131,#132132,
#132133,#132134,#132135,#132136,#132137,#132138,#132139,#132140,#132141),
(#132142,#132143,#132144,#132145,#132146,#132147,#132148,#132149,#132150,
#132151,#132152,#132153,#132154,#132155,#132156,#132157,#132158),(#132159,
#132160,#132161,#132162,#132163,#132164,#132165,#132166,#132167,#132168,
#132169,#132170,#132171,#132172,#132173,#132174,#132175),(#132176,#132177,
#132178,#132179,#132180,#132181,#132182,#132183,#132184,#132185,#132186,
#132187,#132188,#132189,#132190,#132191,#132192),(#132193,#132194,#132195,
#132196,#132197,#132198,#132199,#132200,#132201,#132202,#132203,#132204,
#132205,#132206,#132207,#132208,#132209),(#132210,#132211,#132212,#132213,
#132214,#132215,#132216,#132217,#132218,#132219,#132220,#132221,#132222,
#132223,#132224,#132225,#132226),(#132227,#132228,#132229,#132230,#132231,
#132232,#132233,#132234,#132235,#132236,#132237,#132238,#132239,#132240,
#132241,#132242,#132243),(#132244,#132245,#132246,#132247,#132248,#132249,
#132250,#132251,#132252,#132253,#132254,#132255,#132256,#132257,#132258,
#132259,#132260),(#132261,#132262,#132263,#132264,#132265,#132266,#132267,
#132268,#132269,#132270,#132271,#132272,#132273,#132274,#132275,#132276,
#132277)),.UNSPECIFIED.,.F.,.F.,.F.,(4,3,1,1,1,3,4),(4,1,1,1,1,1,1,1,1,
1,1,1,1,1,4),(-0.01,0.,0.285714285714286,0.571428571428571,0.785714285714286,
1.,1.0101),(0.0267091305739391,0.780566707095643,1.53442428361735,2.28828186013905,
3.04213943666075,3.54471115434189,4.54985458970416,5.0524263073853,6.05756974274757,
6.56014146042871,7.56528489579098,8.06785661347211,9.07300004883439,9.82685762535609,
10.5807911477737),.UNSPECIFIED.);
#2139=B_SPLINE_SURFACE_WITH_KNOTS('',3,3,((#133130,#133131,#133132,#133133,
#133134,#133135,#133136,#133137,#133138,#133139,#133140,#133141,#133142,
#133143,#133144,#133145,#133146,#133147,#133148,#133149,#133150,#133151,
#133152,#133153,#133154,#133155,#133156,#133157,#133158,#133159,#133160,
#133161,#133162,#133163,#133164,#133165,#133166,#133167,#133168,#133169,
#133170,#133171,#133172,#133173,#133174,#133175,#133176,#133177,#133178,
#133179,#133180,#133181,#133182,#133183,#133184,#133185,#133186,#133187,
#133188,#133189,#133190,#133191,#133192,#133193,#133194,#133195,#133196,
#133197,#133198,#133199,#133200,#133201,#133202,#133203,#133204,#133205,
#133206,#133207,#133208,#133209,#133210,#133211,#133212),(#133213,#133214,
#133215,#133216,#133217,#133218,#133219,#133220,#133221,#133222,#133223,
#133224,#133225,#133226,#133227,#133228,#133229,#133230,#133231,#133232,
#133233,#133234,#133235,#133236,#133237,#133238,#133239,#133240,#133241,
#133242,#133243,#133244,#133245,#133246,#133247,#133248,#133249,#133250,
#133251,#133252,#133253,#133254,#133255,#133256,#133257,#133258,#133259,
#133260,#133261,#133262,#133263,#133264,#133265,#133266,#133267,#133268,
#133269,#133270,#133271,#133272,#133273,#133274,#133275,#133276,#133277,
#133278,#133279,#133280,#133281,#133282,#133283,#133284,#133285,#133286,
#133287,#133288,#133289,#133290,#133291,#133292,#133293,#133294,#133295),
(#133296,#133297,#133298,#133299,#133300,#133301,#133302,#133303,#133304,
#133305,#133306,#133307,#133308,#133309,#133310,#133311,#133312,#133313,
#133314,#133315,#133316,#133317,#133318,#133319,#133320,#133321,#133322,
#133323,#133324,#133325,#133326,#133327,#133328,#133329,#133330,#133331,
#133332,#133333,#133334,#133335,#133336,#133337,#133338,#133339,#133340,
#133341,#133342,#133343,#133344,#133345,#133346,#133347,#133348,#133349,
#133350,#133351,#133352,#133353,#133354,#133355,#133356,#133357,#133358,
#133359,#133360,#133361,#133362,#133363,#133364,#133365,#133366,#133367,
#133368,#133369,#133370,#133371,#133372,#133373,#133374,#133375,#133376,
#133377,#133378),(#133379,#133380,#133381,#133382,#133383,#133384,#133385,
#133386,#133387,#133388,#133389,#133390,#133391,#133392,#133393,#133394,
#133395,#133396,#133397,#133398,#133399,#133400,#133401,#133402,#133403,
#133404,#133405,#133406,#133407,#133408,#133409,#133410,#133411,#133412,
#133413,#133414,#133415,#133416,#133417,#133418,#133419,#133420,#133421,
#133422,#133423,#133424,#133425,#133426,#133427,#133428,#133429,#133430,
#133431,#133432,#133433,#133434,#133435,#133436,#133437,#133438,#133439,
#133440,#133441,#133442,#133443,#133444,#133445,#133446,#133447,#133448,
#133449,#133450,#133451,#133452,#133453,#133454,#133455,#133456,#133457,
#133458,#133459,#133460,#133461),(#133462,#133463,#133464,#133465,#133466,
#133467,#133468,#133469,#133470,#133471,#133472,#133473,#133474,#133475,
#133476,#133477,#133478,#133479,#133480,#133481,#133482,#133483,#133484,
#133485,#133486,#133487,#133488,#133489,#133490,#133491,#133492,#133493,
#133494,#133495,#133496,#133497,#133498,#133499,#133500,#133501,#133502,
#133503,#133504,#133505,#133506,#133507,#133508,#133509,#133510,#133511,
#133512,#133513,#133514,#133515,#133516,#133517,#133518,#133519,#133520,
#133521,#133522,#133523,#133524,#133525,#133526,#133527,#133528,#133529,
#133530,#133531,#133532,#133533,#133534,#133535,#133536,#133537,#133538,
#133539,#133540,#133541,#133542,#133543,#133544),(#133545,#133546,#133547,
#133548,#133549,#133550,#133551,#133552,#133553,#133554,#133555,#133556,
#133557,#133558,#133559,#133560,#133561,#133562,#133563,#133564,#133565,
#133566,#133567,#133568,#133569,#133570,#133571,#133572,#133573,#133574,
#133575,#133576,#133577,#133578,#133579,#133580,#133581,#133582,#133583,
#133584,#133585,#133586,#133587,#133588,#133589,#133590,#133591,#133592,
#133593,#133594,#133595,#133596,#133597,#133598,#133599,#133600,#133601,
#133602,#133603,#133604,#133605,#133606,#133607,#133608,#133609,#133610,
#133611,#133612,#133613,#133614,#133615,#133616,#133617,#133618,#133619,
#133620,#133621,#133622,#133623,#133624,#133625,#133626,#133627),(#133628,
#133629,#133630,#133631,#133632,#133633,#133634,#133635,#133636,#133637,
#133638,#133639,#133640,#133641,#133642,#133643,#133644,#133645,#133646,
#133647,#133648,#133649,#133650,#133651,#133652,#133653,#133654,#133655,
#133656,#133657,#133658,#133659,#133660,#133661,#133662,#133663,#133664,
#133665,#133666,#133667,#133668,#133669,#133670,#133671,#133672,#133673,
#133674,#133675,#133676,#133677,#133678,#133679,#133680,#133681,#133682,
#133683,#133684,#133685,#133686,#133687,#133688,#133689,#133690,#133691,
#133692,#133693,#133694,#133695,#133696,#133697,#133698,#133699,#133700,
#133701,#133702,#133703,#133704,#133705,#133706,#133707,#133708,#133709,
#133710)),.UNSPECIFIED.,.F.,.F.,.F.,(4,3,4),(4,1,1,1,1,1,1,1,1,1,1,1,1,
1,1,1,1,1,1,1,1,1,1,1,1,1,1,1,1,1,1,1,1,1,1,1,1,1,1,1,1,1,1,1,1,1,1,1,1,
1,1,1,1,1,1,1,1,1,1,1,1,1,1,1,1,1,1,1,1,1,1,1,1,1,1,1,1,1,1,1,4),(-3.1416141437338,
-2.31918842711196,-2.31096438484718),(37.4480614519116,37.9436823521751,
38.4393032524387,38.9349241527022,39.4305450529657,39.9261659532292,40.4217868534927,
40.9174077537563,41.4130286540198,41.9086495542833,42.4042704545468,42.8998913548104,
43.3955122550739,43.8911331553374,44.3867540556009,44.8823749558644,45.377995856128,
45.8736167563915,46.369237656655,46.8648585569185,47.3604794571821,47.8561003574456,
48.3517212577091,48.8473421579726,49.3429630582362,49.8385839584997,50.3342048587632,
50.8298257590267,51.3254466592902,51.8210675595538,52.3166884598173,52.8123093600808,
53.3079302603443,53.8035511606079,54.2991720608714,54.7947929611349,55.2904138613984,
55.7860347616619,56.2816556619255,56.777276562189,57.2728974624525,57.768518362716,
58.2641392629795,58.7597601632431,59.2553810635066,59.7510019637701,60.2466228640336,
60.7422437642972,61.2378646645607,61.7334855648242,62.2291064650877,62.7247273653512,
63.2203482656148,63.7159691658783,64.2115900661418,64.7072109664053,65.2028318666689,
65.6984527669324,66.1940736671959,66.6896945674594,67.1853154677229,67.6809363679865,
68.17655726825,68.6721781685135,69.167799068777,69.6634199690406,70.1590408693041,
70.6546617695676,71.1502826698311,71.6459035700946,72.1415244703582,72.6371453706217,
73.1327662708852,73.6283871711487,74.1240080714123,74.6196289716758,75.1152498719393,
75.6108707722028,76.1064916724663,76.6021125727299,77.0977334729934),
 .UNSPECIFIED.);
#2140=B_SPLINE_SURFACE_WITH_KNOTS('',3,3,((#134014,#134015,#134016,#134017,
#134018,#134019,#134020,#134021,#134022,#134023,#134024,#134025,#134026,
#134027,#134028,#134029,#134030,#134031,#134032,#134033,#134034,#134035,
#134036,#134037,#134038,#134039,#134040,#134041,#134042,#134043,#134044,
#134045,#134046,#134047,#134048,#134049,#134050,#134051,#134052,#134053,
#134054,#134055,#134056,#134057,#134058,#134059,#134060,#134061,#134062,
#134063,#134064,#134065,#134066,#134067,#134068,#134069,#134070,#134071,
#134072,#134073,#134074,#134075,#134076,#134077,#134078,#134079,#134080,
#134081,#134082,#134083,#134084,#134085,#134086,#134087,#134088,#134089,
#134090,#134091,#134092,#134093,#134094,#134095,#134096),(#134097,#134098,
#134099,#134100,#134101,#134102,#134103,#134104,#134105,#134106,#134107,
#134108,#134109,#134110,#134111,#134112,#134113,#134114,#134115,#134116,
#134117,#134118,#134119,#134120,#134121,#134122,#134123,#134124,#134125,
#134126,#134127,#134128,#134129,#134130,#134131,#134132,#134133,#134134,
#134135,#134136,#134137,#134138,#134139,#134140,#134141,#134142,#134143,
#134144,#134145,#134146,#134147,#134148,#134149,#134150,#134151,#134152,
#134153,#134154,#134155,#134156,#134157,#134158,#134159,#134160,#134161,
#134162,#134163,#134164,#134165,#134166,#134167,#134168,#134169,#134170,
#134171,#134172,#134173,#134174,#134175,#134176,#134177,#134178,#134179),
(#134180,#134181,#134182,#134183,#134184,#134185,#134186,#134187,#134188,
#134189,#134190,#134191,#134192,#134193,#134194,#134195,#134196,#134197,
#134198,#134199,#134200,#134201,#134202,#134203,#134204,#134205,#134206,
#134207,#134208,#134209,#134210,#134211,#134212,#134213,#134214,#134215,
#134216,#134217,#134218,#134219,#134220,#134221,#134222,#134223,#134224,
#134225,#134226,#134227,#134228,#134229,#134230,#134231,#134232,#134233,
#134234,#134235,#134236,#134237,#134238,#134239,#134240,#134241,#134242,
#134243,#134244,#134245,#134246,#134247,#134248,#134249,#134250,#134251,
#134252,#134253,#134254,#134255,#134256,#134257,#134258,#134259,#134260,
#134261,#134262),(#134263,#134264,#134265,#134266,#134267,#134268,#134269,
#134270,#134271,#134272,#134273,#134274,#134275,#134276,#134277,#134278,
#134279,#134280,#134281,#134282,#134283,#134284,#134285,#134286,#134287,
#134288,#134289,#134290,#134291,#134292,#134293,#134294,#134295,#134296,
#134297,#134298,#134299,#134300,#134301,#134302,#134303,#134304,#134305,
#134306,#134307,#134308,#134309,#134310,#134311,#134312,#134313,#134314,
#134315,#134316,#134317,#134318,#134319,#134320,#134321,#134322,#134323,
#134324,#134325,#134326,#134327,#134328,#134329,#134330,#134331,#134332,
#134333,#134334,#134335,#134336,#134337,#134338,#134339,#134340,#134341,
#134342,#134343,#134344,#134345),(#134346,#134347,#134348,#134349,#134350,
#134351,#134352,#134353,#134354,#134355,#134356,#134357,#134358,#134359,
#134360,#134361,#134362,#134363,#134364,#134365,#134366,#134367,#134368,
#134369,#134370,#134371,#134372,#134373,#134374,#134375,#134376,#134377,
#134378,#134379,#134380,#134381,#134382,#134383,#134384,#134385,#134386,
#134387,#134388,#134389,#134390,#134391,#134392,#134393,#134394,#134395,
#134396,#134397,#134398,#134399,#134400,#134401,#134402,#134403,#134404,
#134405,#134406,#134407,#134408,#134409,#134410,#134411,#134412,#134413,
#134414,#134415,#134416,#134417,#134418,#134419,#134420,#134421,#134422,
#134423,#134424,#134425,#134426,#134427,#134428),(#134429,#134430,#134431,
#134432,#134433,#134434,#134435,#134436,#134437,#134438,#134439,#134440,
#134441,#134442,#134443,#134444,#134445,#134446,#134447,#134448,#134449,
#134450,#134451,#134452,#134453,#134454,#134455,#134456,#134457,#134458,
#134459,#134460,#134461,#134462,#134463,#134464,#134465,#134466,#134467,
#134468,#134469,#134470,#134471,#134472,#134473,#134474,#134475,#134476,
#134477,#134478,#134479,#134480,#134481,#134482,#134483,#134484,#134485,
#134486,#134487,#134488,#134489,#134490,#134491,#134492,#134493,#134494,
#134495,#134496,#134497,#134498,#134499,#134500,#134501,#134502,#134503,
#134504,#134505,#134506,#134507,#134508,#134509,#134510,#134511),(#134512,
#134513,#134514,#134515,#134516,#134517,#134518,#134519,#134520,#134521,
#134522,#134523,#134524,#134525,#134526,#134527,#134528,#134529,#134530,
#134531,#134532,#134533,#134534,#134535,#134536,#134537,#134538,#134539,
#134540,#134541,#134542,#134543,#134544,#134545,#134546,#134547,#134548,
#134549,#134550,#134551,#134552,#134553,#134554,#134555,#134556,#134557,
#134558,#134559,#134560,#134561,#134562,#134563,#134564,#134565,#134566,
#134567,#134568,#134569,#134570,#134571,#134572,#134573,#134574,#134575,
#134576,#134577,#134578,#134579,#134580,#134581,#134582,#134583,#134584,
#134585,#134586,#134587,#134588,#134589,#134590,#134591,#134592,#134593,
#134594)),.UNSPECIFIED.,.F.,.F.,.F.,(4,3,4),(4,1,1,1,1,1,1,1,1,1,1,1,1,
1,1,1,1,1,1,1,1,1,1,1,1,1,1,1,1,1,1,1,1,1,1,1,1,1,1,1,1,1,1,1,1,1,1,1,1,
1,1,1,1,1,1,1,1,1,1,1,1,1,1,1,1,1,1,1,1,1,1,1,1,1,1,1,1,1,1,1,4),(-3.14160445015778,
-2.31918842711196,-2.31096438484718),(37.4480614519116,37.9436823521751,
38.4393032524387,38.9349241527022,39.4305450529657,39.9261659532292,40.4217868534927,
40.9174077537563,41.4130286540198,41.9086495542833,42.4042704545468,42.8998913548104,
43.3955122550739,43.8911331553374,44.3867540556009,44.8823749558644,45.377995856128,
45.8736167563915,46.369237656655,46.8648585569185,47.3604794571821,47.8561003574456,
48.3517212577091,48.8473421579726,49.3429630582362,49.8385839584997,50.3342048587632,
50.8298257590267,51.3254466592902,51.8210675595538,52.3166884598173,52.8123093600808,
53.3079302603443,53.8035511606079,54.2991720608714,54.7947929611349,55.2904138613984,
55.7860347616619,56.2816556619255,56.777276562189,57.2728974624525,57.768518362716,
58.2641392629795,58.7597601632431,59.2553810635066,59.7510019637701,60.2466228640336,
60.7422437642972,61.2378646645607,61.7334855648242,62.2291064650877,62.7247273653512,
63.2203482656148,63.7159691658783,64.2115900661418,64.7072109664053,65.2028318666689,
65.6984527669324,66.1940736671959,66.6896945674594,67.1853154677229,67.6809363679865,
68.17655726825,68.6721781685135,69.167799068777,69.6634199690406,70.1590408693041,
70.6546617695676,71.1502826698311,71.6459035700946,72.1415244703582,72.6371453706217,
73.1327662708852,73.6283871711487,74.1240080714123,74.6196289716758,75.1152498719393,
75.6108707722028,76.1064916724663,76.6021125727299,77.0977334729934),
 .UNSPECIFIED.);
#2141=B_SPLINE_SURFACE_WITH_KNOTS('',3,3,((#134885,#134886,#134887,#134888,
#134889,#134890,#134891,#134892,#134893,#134894,#134895,#134896,#134897,
#134898,#134899,#134900,#134901,#134902,#134903,#134904,#134905,#134906,
#134907,#134908,#134909,#134910,#134911,#134912,#134913,#134914,#134915,
#134916,#134917,#134918,#134919,#134920,#134921,#134922,#134923,#134924,
#134925,#134926,#134927,#134928,#134929,#134930,#134931,#134932,#134933,
#134934,#134935,#134936,#134937,#134938,#134939,#134940,#134941,#134942,
#134943,#134944,#134945,#134946,#134947,#134948,#134949,#134950,#134951,
#134952,#134953,#134954,#134955,#134956,#134957,#134958,#134959,#134960,
#134961,#134962,#134963,#134964,#134965,#134966,#134967),(#134968,#134969,
#134970,#134971,#134972,#134973,#134974,#134975,#134976,#134977,#134978,
#134979,#134980,#134981,#134982,#134983,#134984,#134985,#134986,#134987,
#134988,#134989,#134990,#134991,#134992,#134993,#134994,#134995,#134996,
#134997,#134998,#134999,#135000,#135001,#135002,#135003,#135004,#135005,
#135006,#135007,#135008,#135009,#135010,#135011,#135012,#135013,#135014,
#135015,#135016,#135017,#135018,#135019,#135020,#135021,#135022,#135023,
#135024,#135025,#135026,#135027,#135028,#135029,#135030,#135031,#135032,
#135033,#135034,#135035,#135036,#135037,#135038,#135039,#135040,#135041,
#135042,#135043,#135044,#135045,#135046,#135047,#135048,#135049,#135050),
(#135051,#135052,#135053,#135054,#135055,#135056,#135057,#135058,#135059,
#135060,#135061,#135062,#135063,#135064,#135065,#135066,#135067,#135068,
#135069,#135070,#135071,#135072,#135073,#135074,#135075,#135076,#135077,
#135078,#135079,#135080,#135081,#135082,#135083,#135084,#135085,#135086,
#135087,#135088,#135089,#135090,#135091,#135092,#135093,#135094,#135095,
#135096,#135097,#135098,#135099,#135100,#135101,#135102,#135103,#135104,
#135105,#135106,#135107,#135108,#135109,#135110,#135111,#135112,#135113,
#135114,#135115,#135116,#135117,#135118,#135119,#135120,#135121,#135122,
#135123,#135124,#135125,#135126,#135127,#135128,#135129,#135130,#135131,
#135132,#135133),(#135134,#135135,#135136,#135137,#135138,#135139,#135140,
#135141,#135142,#135143,#135144,#135145,#135146,#135147,#135148,#135149,
#135150,#135151,#135152,#135153,#135154,#135155,#135156,#135157,#135158,
#135159,#135160,#135161,#135162,#135163,#135164,#135165,#135166,#135167,
#135168,#135169,#135170,#135171,#135172,#135173,#135174,#135175,#135176,
#135177,#135178,#135179,#135180,#135181,#135182,#135183,#135184,#135185,
#135186,#135187,#135188,#135189,#135190,#135191,#135192,#135193,#135194,
#135195,#135196,#135197,#135198,#135199,#135200,#135201,#135202,#135203,
#135204,#135205,#135206,#135207,#135208,#135209,#135210,#135211,#135212,
#135213,#135214,#135215,#135216),(#135217,#135218,#135219,#135220,#135221,
#135222,#135223,#135224,#135225,#135226,#135227,#135228,#135229,#135230,
#135231,#135232,#135233,#135234,#135235,#135236,#135237,#135238,#135239,
#135240,#135241,#135242,#135243,#135244,#135245,#135246,#135247,#135248,
#135249,#135250,#135251,#135252,#135253,#135254,#135255,#135256,#135257,
#135258,#135259,#135260,#135261,#135262,#135263,#135264,#135265,#135266,
#135267,#135268,#135269,#135270,#135271,#135272,#135273,#135274,#135275,
#135276,#135277,#135278,#135279,#135280,#135281,#135282,#135283,#135284,
#135285,#135286,#135287,#135288,#135289,#135290,#135291,#135292,#135293,
#135294,#135295,#135296,#135297,#135298,#135299),(#135300,#135301,#135302,
#135303,#135304,#135305,#135306,#135307,#135308,#135309,#135310,#135311,
#135312,#135313,#135314,#135315,#135316,#135317,#135318,#135319,#135320,
#135321,#135322,#135323,#135324,#135325,#135326,#135327,#135328,#135329,
#135330,#135331,#135332,#135333,#135334,#135335,#135336,#135337,#135338,
#135339,#135340,#135341,#135342,#135343,#135344,#135345,#135346,#135347,
#135348,#135349,#135350,#135351,#135352,#135353,#135354,#135355,#135356,
#135357,#135358,#135359,#135360,#135361,#135362,#135363,#135364,#135365,
#135366,#135367,#135368,#135369,#135370,#135371,#135372,#135373,#135374,
#135375,#135376,#135377,#135378,#135379,#135380,#135381,#135382),(#135383,
#135384,#135385,#135386,#135387,#135388,#135389,#135390,#135391,#135392,
#135393,#135394,#135395,#135396,#135397,#135398,#135399,#135400,#135401,
#135402,#135403,#135404,#135405,#135406,#135407,#135408,#135409,#135410,
#135411,#135412,#135413,#135414,#135415,#135416,#135417,#135418,#135419,
#135420,#135421,#135422,#135423,#135424,#135425,#135426,#135427,#135428,
#135429,#135430,#135431,#135432,#135433,#135434,#135435,#135436,#135437,
#135438,#135439,#135440,#135441,#135442,#135443,#135444,#135445,#135446,
#135447,#135448,#135449,#135450,#135451,#135452,#135453,#135454,#135455,
#135456,#135457,#135458,#135459,#135460,#135461,#135462,#135463,#135464,
#135465)),.UNSPECIFIED.,.F.,.F.,.F.,(4,3,4),(4,1,1,1,1,1,1,1,1,1,1,1,1,
1,1,1,1,1,1,1,1,1,1,1,1,1,1,1,1,1,1,1,1,1,1,1,1,1,1,1,1,1,1,1,1,1,1,1,1,
1,1,1,1,1,1,1,1,1,1,1,1,1,1,1,1,1,1,1,1,1,1,1,1,1,1,1,1,1,1,1,4),(-3.14159265358979,
-2.31918842711196,-2.31096438484718),(37.4480614519116,37.9436823521751,
38.4393032524387,38.9349241527022,39.4305450529657,39.9261659532292,40.4217868534927,
40.9174077537563,41.4130286540198,41.9086495542833,42.4042704545468,42.8998913548104,
43.3955122550739,43.8911331553374,44.3867540556009,44.8823749558644,45.377995856128,
45.8736167563915,46.369237656655,46.8648585569185,47.3604794571821,47.8561003574456,
48.3517212577091,48.8473421579726,49.3429630582362,49.8385839584997,50.3342048587632,
50.8298257590267,51.3254466592902,51.8210675595538,52.3166884598173,52.8123093600808,
53.3079302603443,53.8035511606079,54.2991720608714,54.7947929611349,55.2904138613984,
55.7860347616619,56.2816556619255,56.777276562189,57.2728974624525,57.768518362716,
58.2641392629795,58.7597601632431,59.2553810635066,59.7510019637701,60.2466228640336,
60.7422437642972,61.2378646645607,61.7334855648242,62.2291064650877,62.7247273653512,
63.2203482656148,63.7159691658783,64.2115900661418,64.7072109664053,65.2028318666689,
65.6984527669324,66.1940736671959,66.6896945674594,67.1853154677229,67.6809363679865,
68.17655726825,68.6721781685135,69.167799068777,69.6634199690406,70.1590408693041,
70.6546617695676,71.1502826698311,71.6459035700946,72.1415244703582,72.6371453706217,
73.1327662708852,73.6283871711487,74.1240080714123,74.6196289716758,75.1152498719393,
75.6108707722028,76.1064916724663,76.6021125727299,77.0977334729934),
 .UNSPECIFIED.);
#2142=B_SPLINE_SURFACE_WITH_KNOTS('',3,3,((#135741,#135742,#135743,#135744,
#135745,#135746,#135747,#135748,#135749,#135750,#135751,#135752,#135753,
#135754,#135755,#135756,#135757,#135758,#135759,#135760,#135761,#135762,
#135763,#135764,#135765,#135766,#135767,#135768,#135769,#135770,#135771,
#135772,#135773,#135774,#135775,#135776,#135777,#135778,#135779,#135780,
#135781,#135782,#135783,#135784,#135785,#135786,#135787,#135788,#135789,
#135790,#135791,#135792,#135793,#135794,#135795,#135796,#135797,#135798,
#135799,#135800,#135801,#135802,#135803,#135804,#135805,#135806,#135807,
#135808,#135809,#135810,#135811,#135812,#135813,#135814,#135815,#135816,
#135817,#135818,#135819,#135820,#135821,#135822,#135823),(#135824,#135825,
#135826,#135827,#135828,#135829,#135830,#135831,#135832,#135833,#135834,
#135835,#135836,#135837,#135838,#135839,#135840,#135841,#135842,#135843,
#135844,#135845,#135846,#135847,#135848,#135849,#135850,#135851,#135852,
#135853,#135854,#135855,#135856,#135857,#135858,#135859,#135860,#135861,
#135862,#135863,#135864,#135865,#135866,#135867,#135868,#135869,#135870,
#135871,#135872,#135873,#135874,#135875,#135876,#135877,#135878,#135879,
#135880,#135881,#135882,#135883,#135884,#135885,#135886,#135887,#135888,
#135889,#135890,#135891,#135892,#135893,#135894,#135895,#135896,#135897,
#135898,#135899,#135900,#135901,#135902,#135903,#135904,#135905,#135906),
(#135907,#135908,#135909,#135910,#135911,#135912,#135913,#135914,#135915,
#135916,#135917,#135918,#135919,#135920,#135921,#135922,#135923,#135924,
#135925,#135926,#135927,#135928,#135929,#135930,#135931,#135932,#135933,
#135934,#135935,#135936,#135937,#135938,#135939,#135940,#135941,#135942,
#135943,#135944,#135945,#135946,#135947,#135948,#135949,#135950,#135951,
#135952,#135953,#135954,#135955,#135956,#135957,#135958,#135959,#135960,
#135961,#135962,#135963,#135964,#135965,#135966,#135967,#135968,#135969,
#135970,#135971,#135972,#135973,#135974,#135975,#135976,#135977,#135978,
#135979,#135980,#135981,#135982,#135983,#135984,#135985,#135986,#135987,
#135988,#135989),(#135990,#135991,#135992,#135993,#135994,#135995,#135996,
#135997,#135998,#135999,#136000,#136001,#136002,#136003,#136004,#136005,
#136006,#136007,#136008,#136009,#136010,#136011,#136012,#136013,#136014,
#136015,#136016,#136017,#136018,#136019,#136020,#136021,#136022,#136023,
#136024,#136025,#136026,#136027,#136028,#136029,#136030,#136031,#136032,
#136033,#136034,#136035,#136036,#136037,#136038,#136039,#136040,#136041,
#136042,#136043,#136044,#136045,#136046,#136047,#136048,#136049,#136050,
#136051,#136052,#136053,#136054,#136055,#136056,#136057,#136058,#136059,
#136060,#136061,#136062,#136063,#136064,#136065,#136066,#136067,#136068,
#136069,#136070,#136071,#136072),(#136073,#136074,#136075,#136076,#136077,
#136078,#136079,#136080,#136081,#136082,#136083,#136084,#136085,#136086,
#136087,#136088,#136089,#136090,#136091,#136092,#136093,#136094,#136095,
#136096,#136097,#136098,#136099,#136100,#136101,#136102,#136103,#136104,
#136105,#136106,#136107,#136108,#136109,#136110,#136111,#136112,#136113,
#136114,#136115,#136116,#136117,#136118,#136119,#136120,#136121,#136122,
#136123,#136124,#136125,#136126,#136127,#136128,#136129,#136130,#136131,
#136132,#136133,#136134,#136135,#136136,#136137,#136138,#136139,#136140,
#136141,#136142,#136143,#136144,#136145,#136146,#136147,#136148,#136149,
#136150,#136151,#136152,#136153,#136154,#136155),(#136156,#136157,#136158,
#136159,#136160,#136161,#136162,#136163,#136164,#136165,#136166,#136167,
#136168,#136169,#136170,#136171,#136172,#136173,#136174,#136175,#136176,
#136177,#136178,#136179,#136180,#136181,#136182,#136183,#136184,#136185,
#136186,#136187,#136188,#136189,#136190,#136191,#136192,#136193,#136194,
#136195,#136196,#136197,#136198,#136199,#136200,#136201,#136202,#136203,
#136204,#136205,#136206,#136207,#136208,#136209,#136210,#136211,#136212,
#136213,#136214,#136215,#136216,#136217,#136218,#136219,#136220,#136221,
#136222,#136223,#136224,#136225,#136226,#136227,#136228,#136229,#136230,
#136231,#136232,#136233,#136234,#136235,#136236,#136237,#136238),(#136239,
#136240,#136241,#136242,#136243,#136244,#136245,#136246,#136247,#136248,
#136249,#136250,#136251,#136252,#136253,#136254,#136255,#136256,#136257,
#136258,#136259,#136260,#136261,#136262,#136263,#136264,#136265,#136266,
#136267,#136268,#136269,#136270,#136271,#136272,#136273,#136274,#136275,
#136276,#136277,#136278,#136279,#136280,#136281,#136282,#136283,#136284,
#136285,#136286,#136287,#136288,#136289,#136290,#136291,#136292,#136293,
#136294,#136295,#136296,#136297,#136298,#136299,#136300,#136301,#136302,
#136303,#136304,#136305,#136306,#136307,#136308,#136309,#136310,#136311,
#136312,#136313,#136314,#136315,#136316,#136317,#136318,#136319,#136320,
#136321)),.UNSPECIFIED.,.F.,.F.,.F.,(4,3,4),(4,1,1,1,1,1,1,1,1,1,1,1,1,
1,1,1,1,1,1,1,1,1,1,1,1,1,1,1,1,1,1,1,1,1,1,1,1,1,1,1,1,1,1,1,1,1,1,1,1,
1,1,1,1,1,1,1,1,1,1,1,1,1,1,1,1,1,1,1,1,1,1,1,1,1,1,1,1,1,1,1,4),(-3.14161191345667,
-2.31918842711196,-2.31096438484718),(37.4480614519116,37.9436823521751,
38.4393032524387,38.9349241527022,39.4305450529657,39.9261659532292,40.4217868534927,
40.9174077537563,41.4130286540198,41.9086495542833,42.4042704545468,42.8998913548104,
43.3955122550739,43.8911331553374,44.3867540556009,44.8823749558644,45.377995856128,
45.8736167563915,46.369237656655,46.8648585569185,47.3604794571821,47.8561003574456,
48.3517212577091,48.8473421579726,49.3429630582362,49.8385839584997,50.3342048587632,
50.8298257590267,51.3254466592902,51.8210675595538,52.3166884598173,52.8123093600808,
53.3079302603443,53.8035511606079,54.2991720608714,54.7947929611349,55.2904138613984,
55.7860347616619,56.2816556619255,56.777276562189,57.2728974624525,57.768518362716,
58.2641392629795,58.7597601632431,59.2553810635066,59.7510019637701,60.2466228640336,
60.7422437642972,61.2378646645607,61.7334855648242,62.2291064650877,62.7247273653512,
63.2203482656148,63.7159691658783,64.2115900661418,64.7072109664053,65.2028318666689,
65.6984527669324,66.1940736671959,66.6896945674594,67.1853154677229,67.6809363679865,
68.17655726825,68.6721781685135,69.167799068777,69.6634199690406,70.1590408693041,
70.6546617695676,71.1502826698311,71.6459035700946,72.1415244703582,72.6371453706217,
73.1327662708852,73.6283871711487,74.1240080714123,74.6196289716758,75.1152498719393,
75.6108707722028,76.1064916724663,76.6021125727299,77.0977334729934),
 .UNSPECIFIED.);
#2143=B_SPLINE_SURFACE_WITH_KNOTS('',3,3,((#136532,#136533,#136534,#136535,
#136536,#136537,#136538,#136539,#136540,#136541,#136542,#136543,#136544,
#136545,#136546,#136547,#136548,#136549,#136550,#136551,#136552,#136553,
#136554,#136555,#136556,#136557,#136558,#136559,#136560,#136561,#136562,
#136563,#136564,#136565,#136566,#136567,#136568,#136569,#136570,#136571,
#136572,#136573,#136574,#136575,#136576,#136577,#136578,#136579,#136580,
#136581,#136582,#136583,#136584,#136585,#136586,#136587,#136588,#136589,
#136590,#136591,#136592,#136593,#136594,#136595,#136596,#136597,#136598,
#136599,#136600,#136601,#136602,#136603,#136604,#136605,#136606,#136607,
#136608,#136609,#136610,#136611,#136612,#136613,#136614),(#136615,#136616,
#136617,#136618,#136619,#136620,#136621,#136622,#136623,#136624,#136625,
#136626,#136627,#136628,#136629,#136630,#136631,#136632,#136633,#136634,
#136635,#136636,#136637,#136638,#136639,#136640,#136641,#136642,#136643,
#136644,#136645,#136646,#136647,#136648,#136649,#136650,#136651,#136652,
#136653,#136654,#136655,#136656,#136657,#136658,#136659,#136660,#136661,
#136662,#136663,#136664,#136665,#136666,#136667,#136668,#136669,#136670,
#136671,#136672,#136673,#136674,#136675,#136676,#136677,#136678,#136679,
#136680,#136681,#136682,#136683,#136684,#136685,#136686,#136687,#136688,
#136689,#136690,#136691,#136692,#136693,#136694,#136695,#136696,#136697),
(#136698,#136699,#136700,#136701,#136702,#136703,#136704,#136705,#136706,
#136707,#136708,#136709,#136710,#136711,#136712,#136713,#136714,#136715,
#136716,#136717,#136718,#136719,#136720,#136721,#136722,#136723,#136724,
#136725,#136726,#136727,#136728,#136729,#136730,#136731,#136732,#136733,
#136734,#136735,#136736,#136737,#136738,#136739,#136740,#136741,#136742,
#136743,#136744,#136745,#136746,#136747,#136748,#136749,#136750,#136751,
#136752,#136753,#136754,#136755,#136756,#136757,#136758,#136759,#136760,
#136761,#136762,#136763,#136764,#136765,#136766,#136767,#136768,#136769,
#136770,#136771,#136772,#136773,#136774,#136775,#136776,#136777,#136778,
#136779,#136780),(#136781,#136782,#136783,#136784,#136785,#136786,#136787,
#136788,#136789,#136790,#136791,#136792,#136793,#136794,#136795,#136796,
#136797,#136798,#136799,#136800,#136801,#136802,#136803,#136804,#136805,
#136806,#136807,#136808,#136809,#136810,#136811,#136812,#136813,#136814,
#136815,#136816,#136817,#136818,#136819,#136820,#136821,#136822,#136823,
#136824,#136825,#136826,#136827,#136828,#136829,#136830,#136831,#136832,
#136833,#136834,#136835,#136836,#136837,#136838,#136839,#136840,#136841,
#136842,#136843,#136844,#136845,#136846,#136847,#136848,#136849,#136850,
#136851,#136852,#136853,#136854,#136855,#136856,#136857,#136858,#136859,
#136860,#136861,#136862,#136863),(#136864,#136865,#136866,#136867,#136868,
#136869,#136870,#136871,#136872,#136873,#136874,#136875,#136876,#136877,
#136878,#136879,#136880,#136881,#136882,#136883,#136884,#136885,#136886,
#136887,#136888,#136889,#136890,#136891,#136892,#136893,#136894,#136895,
#136896,#136897,#136898,#136899,#136900,#136901,#136902,#136903,#136904,
#136905,#136906,#136907,#136908,#136909,#136910,#136911,#136912,#136913,
#136914,#136915,#136916,#136917,#136918,#136919,#136920,#136921,#136922,
#136923,#136924,#136925,#136926,#136927,#136928,#136929,#136930,#136931,
#136932,#136933,#136934,#136935,#136936,#136937,#136938,#136939,#136940,
#136941,#136942,#136943,#136944,#136945,#136946),(#136947,#136948,#136949,
#136950,#136951,#136952,#136953,#136954,#136955,#136956,#136957,#136958,
#136959,#136960,#136961,#136962,#136963,#136964,#136965,#136966,#136967,
#136968,#136969,#136970,#136971,#136972,#136973,#136974,#136975,#136976,
#136977,#136978,#136979,#136980,#136981,#136982,#136983,#136984,#136985,
#136986,#136987,#136988,#136989,#136990,#136991,#136992,#136993,#136994,
#136995,#136996,#136997,#136998,#136999,#137000,#137001,#137002,#137003,
#137004,#137005,#137006,#137007,#137008,#137009,#137010,#137011,#137012,
#137013,#137014,#137015,#137016,#137017,#137018,#137019,#137020,#137021,
#137022,#137023,#137024,#137025,#137026,#137027,#137028,#137029),(#137030,
#137031,#137032,#137033,#137034,#137035,#137036,#137037,#137038,#137039,
#137040,#137041,#137042,#137043,#137044,#137045,#137046,#137047,#137048,
#137049,#137050,#137051,#137052,#137053,#137054,#137055,#137056,#137057,
#137058,#137059,#137060,#137061,#137062,#137063,#137064,#137065,#137066,
#137067,#137068,#137069,#137070,#137071,#137072,#137073,#137074,#137075,
#137076,#137077,#137078,#137079,#137080,#137081,#137082,#137083,#137084,
#137085,#137086,#137087,#137088,#137089,#137090,#137091,#137092,#137093,
#137094,#137095,#137096,#137097,#137098,#137099,#137100,#137101,#137102,
#137103,#137104,#137105,#137106,#137107,#137108,#137109,#137110,#137111,
#137112)),.UNSPECIFIED.,.F.,.F.,.F.,(4,3,4),(4,1,1,1,1,1,1,1,1,1,1,1,1,
1,1,1,1,1,1,1,1,1,1,1,1,1,1,1,1,1,1,1,1,1,1,1,1,1,1,1,1,1,1,1,1,1,1,1,1,
1,1,1,1,1,1,1,1,1,1,1,1,1,1,1,1,1,1,1,1,1,1,1,1,1,1,1,1,1,1,1,4),(-3.14160734212958,
-2.31918842711196,-2.31096438484718),(37.4480614519116,37.9436823521751,
38.4393032524387,38.9349241527022,39.4305450529657,39.9261659532292,40.4217868534927,
40.9174077537563,41.4130286540198,41.9086495542833,42.4042704545468,42.8998913548104,
43.3955122550739,43.8911331553374,44.3867540556009,44.8823749558644,45.377995856128,
45.8736167563915,46.369237656655,46.8648585569185,47.3604794571821,47.8561003574456,
48.3517212577091,48.8473421579726,49.3429630582362,49.8385839584997,50.3342048587632,
50.8298257590267,51.3254466592902,51.8210675595538,52.3166884598173,52.8123093600808,
53.3079302603443,53.8035511606079,54.2991720608714,54.7947929611349,55.2904138613984,
55.7860347616619,56.2816556619255,56.777276562189,57.2728974624525,57.768518362716,
58.2641392629795,58.7597601632431,59.2553810635066,59.7510019637701,60.2466228640336,
60.7422437642972,61.2378646645607,61.7334855648242,62.2291064650877,62.7247273653512,
63.2203482656148,63.7159691658783,64.2115900661418,64.7072109664053,65.2028318666689,
65.6984527669324,66.1940736671959,66.6896945674594,67.1853154677229,67.6809363679865,
68.17655726825,68.6721781685135,69.167799068777,69.6634199690406,70.1590408693041,
70.6546617695676,71.1502826698311,71.6459035700946,72.1415244703582,72.6371453706217,
73.1327662708852,73.6283871711487,74.1240080714123,74.6196289716758,75.1152498719393,
75.6108707722028,76.1064916724663,76.6021125727299,77.0977334729934),
 .UNSPECIFIED.);
#2144=B_SPLINE_SURFACE_WITH_KNOTS('',3,3,((#137270,#137271,#137272,#137273,
#137274,#137275,#137276,#137277,#137278,#137279,#137280,#137281,#137282,
#137283,#137284,#137285,#137286,#137287,#137288,#137289,#137290,#137291,
#137292,#137293,#137294,#137295,#137296,#137297,#137298,#137299,#137300,
#137301,#137302,#137303,#137304,#137305,#137306,#137307,#137308,#137309,
#137310,#137311,#137312,#137313,#137314,#137315,#137316,#137317,#137318,
#137319,#137320,#137321,#137322,#137323,#137324,#137325,#137326,#137327,
#137328,#137329,#137330,#137331,#137332,#137333,#137334,#137335,#137336,
#137337,#137338,#137339,#137340,#137341,#137342,#137343,#137344,#137345,
#137346,#137347,#137348,#137349,#137350,#137351,#137352),(#137353,#137354,
#137355,#137356,#137357,#137358,#137359,#137360,#137361,#137362,#137363,
#137364,#137365,#137366,#137367,#137368,#137369,#137370,#137371,#137372,
#137373,#137374,#137375,#137376,#137377,#137378,#137379,#137380,#137381,
#137382,#137383,#137384,#137385,#137386,#137387,#137388,#137389,#137390,
#137391,#137392,#137393,#137394,#137395,#137396,#137397,#137398,#137399,
#137400,#137401,#137402,#137403,#137404,#137405,#137406,#137407,#137408,
#137409,#137410,#137411,#137412,#137413,#137414,#137415,#137416,#137417,
#137418,#137419,#137420,#137421,#137422,#137423,#137424,#137425,#137426,
#137427,#137428,#137429,#137430,#137431,#137432,#137433,#137434,#137435),
(#137436,#137437,#137438,#137439,#137440,#137441,#137442,#137443,#137444,
#137445,#137446,#137447,#137448,#137449,#137450,#137451,#137452,#137453,
#137454,#137455,#137456,#137457,#137458,#137459,#137460,#137461,#137462,
#137463,#137464,#137465,#137466,#137467,#137468,#137469,#137470,#137471,
#137472,#137473,#137474,#137475,#137476,#137477,#137478,#137479,#137480,
#137481,#137482,#137483,#137484,#137485,#137486,#137487,#137488,#137489,
#137490,#137491,#137492,#137493,#137494,#137495,#137496,#137497,#137498,
#137499,#137500,#137501,#137502,#137503,#137504,#137505,#137506,#137507,
#137508,#137509,#137510,#137511,#137512,#137513,#137514,#137515,#137516,
#137517,#137518),(#137519,#137520,#137521,#137522,#137523,#137524,#137525,
#137526,#137527,#137528,#137529,#137530,#137531,#137532,#137533,#137534,
#137535,#137536,#137537,#137538,#137539,#137540,#137541,#137542,#137543,
#137544,#137545,#137546,#137547,#137548,#137549,#137550,#137551,#137552,
#137553,#137554,#137555,#137556,#137557,#137558,#137559,#137560,#137561,
#137562,#137563,#137564,#137565,#137566,#137567,#137568,#137569,#137570,
#137571,#137572,#137573,#137574,#137575,#137576,#137577,#137578,#137579,
#137580,#137581,#137582,#137583,#137584,#137585,#137586,#137587,#137588,
#137589,#137590,#137591,#137592,#137593,#137594,#137595,#137596,#137597,
#137598,#137599,#137600,#137601),(#137602,#137603,#137604,#137605,#137606,
#137607,#137608,#137609,#137610,#137611,#137612,#137613,#137614,#137615,
#137616,#137617,#137618,#137619,#137620,#137621,#137622,#137623,#137624,
#137625,#137626,#137627,#137628,#137629,#137630,#137631,#137632,#137633,
#137634,#137635,#137636,#137637,#137638,#137639,#137640,#137641,#137642,
#137643,#137644,#137645,#137646,#137647,#137648,#137649,#137650,#137651,
#137652,#137653,#137654,#137655,#137656,#137657,#137658,#137659,#137660,
#137661,#137662,#137663,#137664,#137665,#137666,#137667,#137668,#137669,
#137670,#137671,#137672,#137673,#137674,#137675,#137676,#137677,#137678,
#137679,#137680,#137681,#137682,#137683,#137684),(#137685,#137686,#137687,
#137688,#137689,#137690,#137691,#137692,#137693,#137694,#137695,#137696,
#137697,#137698,#137699,#137700,#137701,#137702,#137703,#137704,#137705,
#137706,#137707,#137708,#137709,#137710,#137711,#137712,#137713,#137714,
#137715,#137716,#137717,#137718,#137719,#137720,#137721,#137722,#137723,
#137724,#137725,#137726,#137727,#137728,#137729,#137730,#137731,#137732,
#137733,#137734,#137735,#137736,#137737,#137738,#137739,#137740,#137741,
#137742,#137743,#137744,#137745,#137746,#137747,#137748,#137749,#137750,
#137751,#137752,#137753,#137754,#137755,#137756,#137757,#137758,#137759,
#137760,#137761,#137762,#137763,#137764,#137765,#137766,#137767),(#137768,
#137769,#137770,#137771,#137772,#137773,#137774,#137775,#137776,#137777,
#137778,#137779,#137780,#137781,#137782,#137783,#137784,#137785,#137786,
#137787,#137788,#137789,#137790,#137791,#137792,#137793,#137794,#137795,
#137796,#137797,#137798,#137799,#137800,#137801,#137802,#137803,#137804,
#137805,#137806,#137807,#137808,#137809,#137810,#137811,#137812,#137813,
#137814,#137815,#137816,#137817,#137818,#137819,#137820,#137821,#137822,
#137823,#137824,#137825,#137826,#137827,#137828,#137829,#137830,#137831,
#137832,#137833,#137834,#137835,#137836,#137837,#137838,#137839,#137840,
#137841,#137842,#137843,#137844,#137845,#137846,#137847,#137848,#137849,
#137850)),.UNSPECIFIED.,.F.,.F.,.F.,(4,3,4),(4,1,1,1,1,1,1,1,1,1,1,1,1,
1,1,1,1,1,1,1,1,1,1,1,1,1,1,1,1,1,1,1,1,1,1,1,1,1,1,1,1,1,1,1,1,1,1,1,1,
1,1,1,1,1,1,1,1,1,1,1,1,1,1,1,1,1,1,1,1,1,1,1,1,1,1,1,1,1,1,1,4),(-3.14161466211375,
-2.31918842711196,-2.31096438484718),(37.4480614519116,37.9436823521751,
38.4393032524387,38.9349241527022,39.4305450529657,39.9261659532292,40.4217868534927,
40.9174077537563,41.4130286540198,41.9086495542833,42.4042704545468,42.8998913548104,
43.3955122550739,43.8911331553374,44.3867540556009,44.8823749558644,45.377995856128,
45.8736167563915,46.369237656655,46.8648585569185,47.3604794571821,47.8561003574456,
48.3517212577091,48.8473421579726,49.3429630582362,49.8385839584997,50.3342048587632,
50.8298257590267,51.3254466592902,51.8210675595538,52.3166884598173,52.8123093600808,
53.3079302603443,53.8035511606079,54.2991720608714,54.7947929611349,55.2904138613984,
55.7860347616619,56.2816556619255,56.777276562189,57.2728974624525,57.768518362716,
58.2641392629795,58.7597601632431,59.2553810635066,59.7510019637701,60.2466228640336,
60.7422437642972,61.2378646645607,61.7334855648242,62.2291064650877,62.7247273653512,
63.2203482656148,63.7159691658783,64.2115900661418,64.7072109664053,65.2028318666689,
65.6984527669324,66.1940736671959,66.6896945674594,67.1853154677229,67.6809363679865,
68.17655726825,68.6721781685135,69.167799068777,69.6634199690406,70.1590408693041,
70.6546617695676,71.1502826698311,71.6459035700946,72.1415244703582,72.6371453706217,
73.1327662708852,73.6283871711487,74.1240080714123,74.6196289716758,75.1152498719393,
75.6108707722028,76.1064916724663,76.6021125727299,77.0977334729934),
 .UNSPECIFIED.);
#2145=B_SPLINE_SURFACE_WITH_KNOTS('',3,3,((#137865,#137866,#137867,#137868,
#137869,#137870,#137871,#137872,#137873,#137874,#137875,#137876,#137877,
#137878,#137879,#137880,#137881,#137882,#137883,#137884,#137885,#137886,
#137887,#137888,#137889,#137890,#137891,#137892,#137893,#137894,#137895,
#137896,#137897,#137898,#137899,#137900,#137901,#137902,#137903,#137904,
#137905,#137906,#137907,#137908,#137909,#137910,#137911,#137912,#137913,
#137914,#137915,#137916,#137917,#137918,#137919,#137920,#137921,#137922,
#137923,#137924,#137925,#137926,#137927,#137928,#137929,#137930,#137931,
#137932,#137933,#137934,#137935,#137936,#137937,#137938,#137939,#137940,
#137941,#137942,#137943,#137944,#137945,#137946,#137947),(#137948,#137949,
#137950,#137951,#137952,#137953,#137954,#137955,#137956,#137957,#137958,
#137959,#137960,#137961,#137962,#137963,#137964,#137965,#137966,#137967,
#137968,#137969,#137970,#137971,#137972,#137973,#137974,#137975,#137976,
#137977,#137978,#137979,#137980,#137981,#137982,#137983,#137984,#137985,
#137986,#137987,#137988,#137989,#137990,#137991,#137992,#137993,#137994,
#137995,#137996,#137997,#137998,#137999,#138000,#138001,#138002,#138003,
#138004,#138005,#138006,#138007,#138008,#138009,#138010,#138011,#138012,
#138013,#138014,#138015,#138016,#138017,#138018,#138019,#138020,#138021,
#138022,#138023,#138024,#138025,#138026,#138027,#138028,#138029,#138030),
(#138031,#138032,#138033,#138034,#138035,#138036,#138037,#138038,#138039,
#138040,#138041,#138042,#138043,#138044,#138045,#138046,#138047,#138048,
#138049,#138050,#138051,#138052,#138053,#138054,#138055,#138056,#138057,
#138058,#138059,#138060,#138061,#138062,#138063,#138064,#138065,#138066,
#138067,#138068,#138069,#138070,#138071,#138072,#138073,#138074,#138075,
#138076,#138077,#138078,#138079,#138080,#138081,#138082,#138083,#138084,
#138085,#138086,#138087,#138088,#138089,#138090,#138091,#138092,#138093,
#138094,#138095,#138096,#138097,#138098,#138099,#138100,#138101,#138102,
#138103,#138104,#138105,#138106,#138107,#138108,#138109,#138110,#138111,
#138112,#138113),(#138114,#138115,#138116,#138117,#138118,#138119,#138120,
#138121,#138122,#138123,#138124,#138125,#138126,#138127,#138128,#138129,
#138130,#138131,#138132,#138133,#138134,#138135,#138136,#138137,#138138,
#138139,#138140,#138141,#138142,#138143,#138144,#138145,#138146,#138147,
#138148,#138149,#138150,#138151,#138152,#138153,#138154,#138155,#138156,
#138157,#138158,#138159,#138160,#138161,#138162,#138163,#138164,#138165,
#138166,#138167,#138168,#138169,#138170,#138171,#138172,#138173,#138174,
#138175,#138176,#138177,#138178,#138179,#138180,#138181,#138182,#138183,
#138184,#138185,#138186,#138187,#138188,#138189,#138190,#138191,#138192,
#138193,#138194,#138195,#138196),(#138197,#138198,#138199,#138200,#138201,
#138202,#138203,#138204,#138205,#138206,#138207,#138208,#138209,#138210,
#138211,#138212,#138213,#138214,#138215,#138216,#138217,#138218,#138219,
#138220,#138221,#138222,#138223,#138224,#138225,#138226,#138227,#138228,
#138229,#138230,#138231,#138232,#138233,#138234,#138235,#138236,#138237,
#138238,#138239,#138240,#138241,#138242,#138243,#138244,#138245,#138246,
#138247,#138248,#138249,#138250,#138251,#138252,#138253,#138254,#138255,
#138256,#138257,#138258,#138259,#138260,#138261,#138262,#138263,#138264,
#138265,#138266,#138267,#138268,#138269,#138270,#138271,#138272,#138273,
#138274,#138275,#138276,#138277,#138278,#138279),(#138280,#138281,#138282,
#138283,#138284,#138285,#138286,#138287,#138288,#138289,#138290,#138291,
#138292,#138293,#138294,#138295,#138296,#138297,#138298,#138299,#138300,
#138301,#138302,#138303,#138304,#138305,#138306,#138307,#138308,#138309,
#138310,#138311,#138312,#138313,#138314,#138315,#138316,#138317,#138318,
#138319,#138320,#138321,#138322,#138323,#138324,#138325,#138326,#138327,
#138328,#138329,#138330,#138331,#138332,#138333,#138334,#138335,#138336,
#138337,#138338,#138339,#138340,#138341,#138342,#138343,#138344,#138345,
#138346,#138347,#138348,#138349,#138350,#138351,#138352,#138353,#138354,
#138355,#138356,#138357,#138358,#138359,#138360,#138361,#138362),(#138363,
#138364,#138365,#138366,#138367,#138368,#138369,#138370,#138371,#138372,
#138373,#138374,#138375,#138376,#138377,#138378,#138379,#138380,#138381,
#138382,#138383,#138384,#138385,#138386,#138387,#138388,#138389,#138390,
#138391,#138392,#138393,#138394,#138395,#138396,#138397,#138398,#138399,
#138400,#138401,#138402,#138403,#138404,#138405,#138406,#138407,#138408,
#138409,#138410,#138411,#138412,#138413,#138414,#138415,#138416,#138417,
#138418,#138419,#138420,#138421,#138422,#138423,#138424,#138425,#138426,
#138427,#138428,#138429,#138430,#138431,#138432,#138433,#138434,#138435,
#138436,#138437,#138438,#138439,#138440,#138441,#138442,#138443,#138444,
#138445)),.UNSPECIFIED.,.F.,.F.,.F.,(4,3,4),(4,1,1,1,1,1,1,1,1,1,1,1,1,
1,1,1,1,1,1,1,1,1,1,1,1,1,1,1,1,1,1,1,1,1,1,1,1,1,1,1,1,1,1,1,1,1,1,1,1,
1,1,1,1,1,1,1,1,1,1,1,1,1,1,1,1,1,1,1,1,1,1,1,1,1,1,1,1,1,1,1,4),(-3.1416141437338,
-2.31918842711196,-2.31096438484718),(37.4480614519116,37.9436823521751,
38.4393032524387,38.9349241527022,39.4305450529657,39.9261659532292,40.4217868534927,
40.9174077537563,41.4130286540198,41.9086495542833,42.4042704545468,42.8998913548104,
43.3955122550739,43.8911331553374,44.3867540556009,44.8823749558644,45.377995856128,
45.8736167563915,46.369237656655,46.8648585569185,47.3604794571821,47.8561003574456,
48.3517212577091,48.8473421579726,49.3429630582362,49.8385839584997,50.3342048587632,
50.8298257590267,51.3254466592902,51.8210675595538,52.3166884598173,52.8123093600808,
53.3079302603443,53.8035511606079,54.2991720608714,54.7947929611349,55.2904138613984,
55.7860347616619,56.2816556619255,56.777276562189,57.2728974624525,57.768518362716,
58.2641392629795,58.7597601632431,59.2553810635066,59.7510019637701,60.2466228640336,
60.7422437642972,61.2378646645607,61.7334855648242,62.2291064650877,62.7247273653512,
63.2203482656148,63.7159691658783,64.2115900661418,64.7072109664053,65.2028318666689,
65.6984527669324,66.1940736671959,66.6896945674594,67.1853154677229,67.6809363679865,
68.17655726825,68.6721781685135,69.167799068777,69.6634199690406,70.1590408693041,
70.6546617695676,71.1502826698311,71.6459035700946,72.1415244703582,72.6371453706217,
73.1327662708852,73.6283871711487,74.1240080714123,74.6196289716758,75.1152498719393,
75.6108707722028,76.1064916724663,76.6021125727299,77.0977334729934),
 .UNSPECIFIED.);
#2146=B_SPLINE_SURFACE_WITH_KNOTS('',3,3,((#138528,#138529,#138530,#138531,
#138532,#138533,#138534,#138535,#138536,#138537,#138538,#138539,#138540,
#138541,#138542,#138543,#138544,#138545,#138546,#138547,#138548,#138549,
#138550,#138551,#138552,#138553,#138554,#138555,#138556,#138557,#138558,
#138559,#138560,#138561,#138562,#138563,#138564,#138565,#138566,#138567,
#138568,#138569,#138570,#138571,#138572,#138573,#138574,#138575,#138576,
#138577,#138578,#138579,#138580,#138581,#138582,#138583,#138584,#138585,
#138586,#138587,#138588,#138589,#138590,#138591,#138592,#138593,#138594,
#138595,#138596,#138597,#138598,#138599,#138600,#138601,#138602,#138603,
#138604,#138605,#138606,#138607,#138608,#138609,#138610),(#138611,#138612,
#138613,#138614,#138615,#138616,#138617,#138618,#138619,#138620,#138621,
#138622,#138623,#138624,#138625,#138626,#138627,#138628,#138629,#138630,
#138631,#138632,#138633,#138634,#138635,#138636,#138637,#138638,#138639,
#138640,#138641,#138642,#138643,#138644,#138645,#138646,#138647,#138648,
#138649,#138650,#138651,#138652,#138653,#138654,#138655,#138656,#138657,
#138658,#138659,#138660,#138661,#138662,#138663,#138664,#138665,#138666,
#138667,#138668,#138669,#138670,#138671,#138672,#138673,#138674,#138675,
#138676,#138677,#138678,#138679,#138680,#138681,#138682,#138683,#138684,
```
