## Supplementary Material 4 for "De novo Powered Air-Purifying Respirator Design and Fabrication for Pandemic Response": Pelican Case PAPR Assembly.step (part 2 of 22)

```
#138685,#138686,#138687,#138688,#138689,#138690,#138691,#138692,#138693),
(#138694,#138695,#138696,#138697,#138698,#138699,#138700,#138701,#138702,
#138703,#138704,#138705,#138706,#138707,#138708,#138709,#138710,#138711,
#138712,#138713,#138714,#138715,#138716,#138717,#138718,#138719,#138720,
#138721,#138722,#138723,#138724,#138725,#138726,#138727,#138728,#138729,
#138730,#138731,#138732,#138733,#138734,#138735,#138736,#138737,#138738,
#138739,#138740,#138741,#138742,#138743,#138744,#138745,#138746,#138747,
#138748,#138749,#138750,#138751,#138752,#138753,#138754,#138755,#138756,
#138757,#138758,#138759,#138760,#138761,#138762,#138763,#138764,#138765,
#138766,#138767,#138768,#138769,#138770,#138771,#138772,#138773,#138774,
#138775,#138776),(#138777,#138778,#138779,#138780,#138781,#138782,#138783,
#138784,#138785,#138786,#138787,#138788,#138789,#138790,#138791,#138792,
#138793,#138794,#138795,#138796,#138797,#138798,#138799,#138800,#138801,
#138802,#138803,#138804,#138805,#138806,#138807,#138808,#138809,#138810,
#138811,#138812,#138813,#138814,#138815,#138816,#138817,#138818,#138819,
#138820,#138821,#138822,#138823,#138824,#138825,#138826,#138827,#138828,
#138829,#138830,#138831,#138832,#138833,#138834,#138835,#138836,#138837,
#138838,#138839,#138840,#138841,#138842,#138843,#138844,#138845,#138846,
#138847,#138848,#138849,#138850,#138851,#138852,#138853,#138854,#138855,
#138856,#138857,#138858,#138859),(#138860,#138861,#138862,#138863,#138864,
#138865,#138866,#138867,#138868,#138869,#138870,#138871,#138872,#138873,
#138874,#138875,#138876,#138877,#138878,#138879,#138880,#138881,#138882,
#138883,#138884,#138885,#138886,#138887,#138888,#138889,#138890,#138891,
#138892,#138893,#138894,#138895,#138896,#138897,#138898,#138899,#138900,
#138901,#138902,#138903,#138904,#138905,#138906,#138907,#138908,#138909,
#138910,#138911,#138912,#138913,#138914,#138915,#138916,#138917,#138918,
#138919,#138920,#138921,#138922,#138923,#138924,#138925,#138926,#138927,
#138928,#138929,#138930,#138931,#138932,#138933,#138934,#138935,#138936,
#138937,#138938,#138939,#138940,#138941,#138942),(#138943,#138944,#138945,
#138946,#138947,#138948,#138949,#138950,#138951,#138952,#138953,#138954,
#138955,#138956,#138957,#138958,#138959,#138960,#138961,#138962,#138963,
#138964,#138965,#138966,#138967,#138968,#138969,#138970,#138971,#138972,
#138973,#138974,#138975,#138976,#138977,#138978,#138979,#138980,#138981,
#138982,#138983,#138984,#138985,#138986,#138987,#138988,#138989,#138990,
#138991,#138992,#138993,#138994,#138995,#138996,#138997,#138998,#138999,
#139000,#139001,#139002,#139003,#139004,#139005,#139006,#139007,#139008,
#139009,#139010,#139011,#139012,#139013,#139014,#139015,#139016,#139017,
#139018,#139019,#139020,#139021,#139022,#139023,#139024,#139025),(#139026,
#139027,#139028,#139029,#139030,#139031,#139032,#139033,#139034,#139035,
#139036,#139037,#139038,#139039,#139040,#139041,#139042,#139043,#139044,
#139045,#139046,#139047,#139048,#139049,#139050,#139051,#139052,#139053,
#139054,#139055,#139056,#139057,#139058,#139059,#139060,#139061,#139062,
#139063,#139064,#139065,#139066,#139067,#139068,#139069,#139070,#139071,
#139072,#139073,#139074,#139075,#139076,#139077,#139078,#139079,#139080,
#139081,#139082,#139083,#139084,#139085,#139086,#139087,#139088,#139089,
#139090,#139091,#139092,#139093,#139094,#139095,#139096,#139097,#139098,
#139099,#139100,#139101,#139102,#139103,#139104,#139105,#139106,#139107,
#139108)),.UNSPECIFIED.,.F.,.F.,.F.,(4,3,4),(4,1,1,1,1,1,1,1,1,1,1,1,1,
1,1,1,1,1,1,1,1,1,1,1,1,1,1,1,1,1,1,1,1,1,1,1,1,1,1,1,1,1,1,1,1,1,1,1,1,
1,1,1,1,1,1,1,1,1,1,1,1,1,1,1,1,1,1,1,1,1,1,1,1,1,1,1,1,1,1,1,4),(-3.14160445015778,
-2.31918842711196,-2.31096438484718),(37.4480614519116,37.9436823521751,
38.4393032524387,38.9349241527022,39.4305450529657,39.9261659532292,40.4217868534927,
40.9174077537563,41.4130286540198,41.9086495542833,42.4042704545468,42.8998913548104,
43.3955122550739,43.8911331553374,44.3867540556009,44.8823749558644,45.377995856128,
45.8736167563915,46.369237656655,46.8648585569185,47.3604794571821,47.8561003574456,
48.3517212577091,48.8473421579726,49.3429630582362,49.8385839584997,50.3342048587632,
50.8298257590267,51.3254466592902,51.8210675595538,52.3166884598173,52.8123093600808,
53.3079302603443,53.8035511606079,54.2991720608714,54.7947929611349,55.2904138613984,
55.7860347616619,56.2816556619255,56.777276562189,57.2728974624525,57.768518362716,
58.2641392629795,58.7597601632431,59.2553810635066,59.7510019637701,60.2466228640336,
60.7422437642972,61.2378646645607,61.7334855648242,62.2291064650877,62.7247273653512,
63.2203482656148,63.7159691658783,64.2115900661418,64.7072109664053,65.2028318666689,
65.6984527669324,66.1940736671959,66.6896945674594,67.1853154677229,67.6809363679865,
68.17655726825,68.6721781685135,69.167799068777,69.6634199690406,70.1590408693041,
70.6546617695676,71.1502826698311,71.6459035700946,72.1415244703582,72.6371453706217,
73.1327662708852,73.6283871711487,74.1240080714123,74.6196289716758,75.1152498719393,
75.6108707722028,76.1064916724663,76.6021125727299,77.0977334729934),
 .UNSPECIFIED.);
#2147=B_SPLINE_SURFACE_WITH_KNOTS('',3,3,((#139418,#139419,#139420,#139421,
#139422,#139423,#139424,#139425,#139426,#139427,#139428,#139429,#139430,
#139431,#139432,#139433,#139434,#139435,#139436,#139437,#139438,#139439,
#139440,#139441,#139442,#139443,#139444,#139445,#139446,#139447,#139448,
#139449,#139450,#139451,#139452,#139453,#139454,#139455,#139456,#139457,
#139458,#139459,#139460,#139461,#139462,#139463,#139464,#139465,#139466,
#139467,#139468,#139469,#139470,#139471,#139472,#139473,#139474,#139475,
#139476,#139477,#139478,#139479,#139480,#139481,#139482,#139483,#139484,
#139485,#139486,#139487,#139488,#139489,#139490,#139491,#139492,#139493,
#139494,#139495,#139496,#139497,#139498,#139499,#139500),(#139501,#139502,
#139503,#139504,#139505,#139506,#139507,#139508,#139509,#139510,#139511,
#139512,#139513,#139514,#139515,#139516,#139517,#139518,#139519,#139520,
#139521,#139522,#139523,#139524,#139525,#139526,#139527,#139528,#139529,
#139530,#139531,#139532,#139533,#139534,#139535,#139536,#139537,#139538,
#139539,#139540,#139541,#139542,#139543,#139544,#139545,#139546,#139547,
#139548,#139549,#139550,#139551,#139552,#139553,#139554,#139555,#139556,
#139557,#139558,#139559,#139560,#139561,#139562,#139563,#139564,#139565,
#139566,#139567,#139568,#139569,#139570,#139571,#139572,#139573,#139574,
#139575,#139576,#139577,#139578,#139579,#139580,#139581,#139582,#139583),
(#139584,#139585,#139586,#139587,#139588,#139589,#139590,#139591,#139592,
#139593,#139594,#139595,#139596,#139597,#139598,#139599,#139600,#139601,
#139602,#139603,#139604,#139605,#139606,#139607,#139608,#139609,#139610,
#139611,#139612,#139613,#139614,#139615,#139616,#139617,#139618,#139619,
#139620,#139621,#139622,#139623,#139624,#139625,#139626,#139627,#139628,
#139629,#139630,#139631,#139632,#139633,#139634,#139635,#139636,#139637,
#139638,#139639,#139640,#139641,#139642,#139643,#139644,#139645,#139646,
#139647,#139648,#139649,#139650,#139651,#139652,#139653,#139654,#139655,
#139656,#139657,#139658,#139659,#139660,#139661,#139662,#139663,#139664,
#139665,#139666),(#139667,#139668,#139669,#139670,#139671,#139672,#139673,
#139674,#139675,#139676,#139677,#139678,#139679,#139680,#139681,#139682,
#139683,#139684,#139685,#139686,#139687,#139688,#139689,#139690,#139691,
#139692,#139693,#139694,#139695,#139696,#139697,#139698,#139699,#139700,
#139701,#139702,#139703,#139704,#139705,#139706,#139707,#139708,#139709,
#139710,#139711,#139712,#139713,#139714,#139715,#139716,#139717,#139718,
#139719,#139720,#139721,#139722,#139723,#139724,#139725,#139726,#139727,
#139728,#139729,#139730,#139731,#139732,#139733,#139734,#139735,#139736,
#139737,#139738,#139739,#139740,#139741,#139742,#139743,#139744,#139745,
#139746,#139747,#139748,#139749),(#139750,#139751,#139752,#139753,#139754,
#139755,#139756,#139757,#139758,#139759,#139760,#139761,#139762,#139763,
#139764,#139765,#139766,#139767,#139768,#139769,#139770,#139771,#139772,
#139773,#139774,#139775,#139776,#139777,#139778,#139779,#139780,#139781,
#139782,#139783,#139784,#139785,#139786,#139787,#139788,#139789,#139790,
#139791,#139792,#139793,#139794,#139795,#139796,#139797,#139798,#139799,
#139800,#139801,#139802,#139803,#139804,#139805,#139806,#139807,#139808,
#139809,#139810,#139811,#139812,#139813,#139814,#139815,#139816,#139817,
#139818,#139819,#139820,#139821,#139822,#139823,#139824,#139825,#139826,
#139827,#139828,#139829,#139830,#139831,#139832),(#139833,#139834,#139835,
#139836,#139837,#139838,#139839,#139840,#139841,#139842,#139843,#139844,
#139845,#139846,#139847,#139848,#139849,#139850,#139851,#139852,#139853,
#139854,#139855,#139856,#139857,#139858,#139859,#139860,#139861,#139862,
#139863,#139864,#139865,#139866,#139867,#139868,#139869,#139870,#139871,
#139872,#139873,#139874,#139875,#139876,#139877,#139878,#139879,#139880,
#139881,#139882,#139883,#139884,#139885,#139886,#139887,#139888,#139889,
#139890,#139891,#139892,#139893,#139894,#139895,#139896,#139897,#139898,
#139899,#139900,#139901,#139902,#139903,#139904,#139905,#139906,#139907,
#139908,#139909,#139910,#139911,#139912,#139913,#139914,#139915),(#139916,
#139917,#139918,#139919,#139920,#139921,#139922,#139923,#139924,#139925,
#139926,#139927,#139928,#139929,#139930,#139931,#139932,#139933,#139934,
#139935,#139936,#139937,#139938,#139939,#139940,#139941,#139942,#139943,
#139944,#139945,#139946,#139947,#139948,#139949,#139950,#139951,#139952,
#139953,#139954,#139955,#139956,#139957,#139958,#139959,#139960,#139961,
#139962,#139963,#139964,#139965,#139966,#139967,#139968,#139969,#139970,
#139971,#139972,#139973,#139974,#139975,#139976,#139977,#139978,#139979,
#139980,#139981,#139982,#139983,#139984,#139985,#139986,#139987,#139988,
#139989,#139990,#139991,#139992,#139993,#139994,#139995,#139996,#139997,
#139998)),.UNSPECIFIED.,.F.,.F.,.F.,(4,3,4),(4,1,1,1,1,1,1,1,1,1,1,1,1,
1,1,1,1,1,1,1,1,1,1,1,1,1,1,1,1,1,1,1,1,1,1,1,1,1,1,1,1,1,1,1,1,1,1,1,1,
1,1,1,1,1,1,1,1,1,1,1,1,1,1,1,1,1,1,1,1,1,1,1,1,1,1,1,1,1,1,1,4),(-3.141607498859,
-2.31918842711196,-2.31096438484718),(37.4480614519116,37.9436823521751,
38.4393032524387,38.9349241527022,39.4305450529657,39.9261659532292,40.4217868534927,
40.9174077537563,41.4130286540198,41.9086495542833,42.4042704545468,42.8998913548104,
43.3955122550739,43.8911331553374,44.3867540556009,44.8823749558644,45.377995856128,
45.8736167563915,46.369237656655,46.8648585569185,47.3604794571821,47.8561003574456,
48.3517212577091,48.8473421579726,49.3429630582362,49.8385839584997,50.3342048587632,
50.8298257590267,51.3254466592902,51.8210675595538,52.3166884598173,52.8123093600808,
53.3079302603443,53.8035511606079,54.2991720608714,54.7947929611349,55.2904138613984,
55.7860347616619,56.2816556619255,56.777276562189,57.2728974624525,57.768518362716,
58.2641392629795,58.7597601632431,59.2553810635066,59.7510019637701,60.2466228640336,
60.7422437642972,61.2378646645607,61.7334855648242,62.2291064650877,62.7247273653512,
63.2203482656148,63.7159691658783,64.2115900661418,64.7072109664053,65.2028318666689,
65.6984527669324,66.1940736671959,66.6896945674594,67.1853154677229,67.6809363679865,
68.17655726825,68.6721781685135,69.167799068777,69.6634199690406,70.1590408693041,
70.6546617695676,71.1502826698311,71.6459035700946,72.1415244703582,72.6371453706217,
73.1327662708852,73.6283871711487,74.1240080714123,74.6196289716758,75.1152498719393,
75.6108707722028,76.1064916724663,76.6021125727299,77.0977334729934),
 .UNSPECIFIED.);
#2148=B_SPLINE_SURFACE_WITH_KNOTS('',3,3,((#140311,#140312,#140313,#140314,
#140315,#140316,#140317,#140318,#140319,#140320,#140321,#140322,#140323,
#140324,#140325,#140326,#140327,#140328,#140329,#140330,#140331,#140332,
#140333,#140334,#140335,#140336,#140337,#140338,#140339,#140340,#140341,
#140342,#140343,#140344,#140345,#140346,#140347,#140348,#140349,#140350,
#140351,#140352,#140353,#140354,#140355,#140356,#140357,#140358,#140359,
#140360,#140361,#140362,#140363,#140364,#140365,#140366,#140367,#140368,
#140369,#140370,#140371,#140372,#140373,#140374,#140375,#140376,#140377,
#140378,#140379,#140380,#140381,#140382,#140383,#140384,#140385,#140386,
#140387,#140388,#140389,#140390,#140391,#140392,#140393),(#140394,#140395,
#140396,#140397,#140398,#140399,#140400,#140401,#140402,#140403,#140404,
#140405,#140406,#140407,#140408,#140409,#140410,#140411,#140412,#140413,
#140414,#140415,#140416,#140417,#140418,#140419,#140420,#140421,#140422,
#140423,#140424,#140425,#140426,#140427,#140428,#140429,#140430,#140431,
#140432,#140433,#140434,#140435,#140436,#140437,#140438,#140439,#140440,
#140441,#140442,#140443,#140444,#140445,#140446,#140447,#140448,#140449,
#140450,#140451,#140452,#140453,#140454,#140455,#140456,#140457,#140458,
#140459,#140460,#140461,#140462,#140463,#140464,#140465,#140466,#140467,
#140468,#140469,#140470,#140471,#140472,#140473,#140474,#140475,#140476),
(#140477,#140478,#140479,#140480,#140481,#140482,#140483,#140484,#140485,
#140486,#140487,#140488,#140489,#140490,#140491,#140492,#140493,#140494,
#140495,#140496,#140497,#140498,#140499,#140500,#140501,#140502,#140503,
#140504,#140505,#140506,#140507,#140508,#140509,#140510,#140511,#140512,
#140513,#140514,#140515,#140516,#140517,#140518,#140519,#140520,#140521,
#140522,#140523,#140524,#140525,#140526,#140527,#140528,#140529,#140530,
#140531,#140532,#140533,#140534,#140535,#140536,#140537,#140538,#140539,
#140540,#140541,#140542,#140543,#140544,#140545,#140546,#140547,#140548,
#140549,#140550,#140551,#140552,#140553,#140554,#140555,#140556,#140557,
#140558,#140559),(#140560,#140561,#140562,#140563,#140564,#140565,#140566,
#140567,#140568,#140569,#140570,#140571,#140572,#140573,#140574,#140575,
#140576,#140577,#140578,#140579,#140580,#140581,#140582,#140583,#140584,
#140585,#140586,#140587,#140588,#140589,#140590,#140591,#140592,#140593,
#140594,#140595,#140596,#140597,#140598,#140599,#140600,#140601,#140602,
#140603,#140604,#140605,#140606,#140607,#140608,#140609,#140610,#140611,
#140612,#140613,#140614,#140615,#140616,#140617,#140618,#140619,#140620,
#140621,#140622,#140623,#140624,#140625,#140626,#140627,#140628,#140629,
#140630,#140631,#140632,#140633,#140634,#140635,#140636,#140637,#140638,
#140639,#140640,#140641,#140642),(#140643,#140644,#140645,#140646,#140647,
#140648,#140649,#140650,#140651,#140652,#140653,#140654,#140655,#140656,
#140657,#140658,#140659,#140660,#140661,#140662,#140663,#140664,#140665,
#140666,#140667,#140668,#140669,#140670,#140671,#140672,#140673,#140674,
#140675,#140676,#140677,#140678,#140679,#140680,#140681,#140682,#140683,
#140684,#140685,#140686,#140687,#140688,#140689,#140690,#140691,#140692,
#140693,#140694,#140695,#140696,#140697,#140698,#140699,#140700,#140701,
#140702,#140703,#140704,#140705,#140706,#140707,#140708,#140709,#140710,
#140711,#140712,#140713,#140714,#140715,#140716,#140717,#140718,#140719,
#140720,#140721,#140722,#140723,#140724,#140725),(#140726,#140727,#140728,
#140729,#140730,#140731,#140732,#140733,#140734,#140735,#140736,#140737,
#140738,#140739,#140740,#140741,#140742,#140743,#140744,#140745,#140746,
#140747,#140748,#140749,#140750,#140751,#140752,#140753,#140754,#140755,
#140756,#140757,#140758,#140759,#140760,#140761,#140762,#140763,#140764,
#140765,#140766,#140767,#140768,#140769,#140770,#140771,#140772,#140773,
#140774,#140775,#140776,#140777,#140778,#140779,#140780,#140781,#140782,
#140783,#140784,#140785,#140786,#140787,#140788,#140789,#140790,#140791,
#140792,#140793,#140794,#140795,#140796,#140797,#140798,#140799,#140800,
#140801,#140802,#140803,#140804,#140805,#140806,#140807,#140808),(#140809,
#140810,#140811,#140812,#140813,#140814,#140815,#140816,#140817,#140818,
#140819,#140820,#140821,#140822,#140823,#140824,#140825,#140826,#140827,
#140828,#140829,#140830,#140831,#140832,#140833,#140834,#140835,#140836,
#140837,#140838,#140839,#140840,#140841,#140842,#140843,#140844,#140845,
#140846,#140847,#140848,#140849,#140850,#140851,#140852,#140853,#140854,
#140855,#140856,#140857,#140858,#140859,#140860,#140861,#140862,#140863,
#140864,#140865,#140866,#140867,#140868,#140869,#140870,#140871,#140872,
#140873,#140874,#140875,#140876,#140877,#140878,#140879,#140880,#140881,
#140882,#140883,#140884,#140885,#140886,#140887,#140888,#140889,#140890,
#140891)),.UNSPECIFIED.,.F.,.F.,.F.,(4,3,4),(4,1,1,1,1,1,1,1,1,1,1,1,1,
1,1,1,1,1,1,1,1,1,1,1,1,1,1,1,1,1,1,1,1,1,1,1,1,1,1,1,1,1,1,1,1,1,1,1,1,
1,1,1,1,1,1,1,1,1,1,1,1,1,1,1,1,1,1,1,1,1,1,1,1,1,1,1,1,1,1,1,4),(-3.14161191345667,
-2.31918842711196,-2.31096438484718),(37.4480614519116,37.9436823521751,
38.4393032524387,38.9349241527022,39.4305450529657,39.9261659532292,40.4217868534927,
40.9174077537563,41.4130286540198,41.9086495542833,42.4042704545468,42.8998913548104,
43.3955122550739,43.8911331553374,44.3867540556009,44.8823749558644,45.377995856128,
45.8736167563915,46.369237656655,46.8648585569185,47.3604794571821,47.8561003574456,
48.3517212577091,48.8473421579726,49.3429630582362,49.8385839584997,50.3342048587632,
50.8298257590267,51.3254466592902,51.8210675595538,52.3166884598173,52.8123093600808,
53.3079302603443,53.8035511606079,54.2991720608714,54.7947929611349,55.2904138613984,
55.7860347616619,56.2816556619255,56.777276562189,57.2728974624525,57.768518362716,
58.2641392629795,58.7597601632431,59.2553810635066,59.7510019637701,60.2466228640336,
60.7422437642972,61.2378646645607,61.7334855648242,62.2291064650877,62.7247273653512,
63.2203482656148,63.7159691658783,64.2115900661418,64.7072109664053,65.2028318666689,
65.6984527669324,66.1940736671959,66.6896945674594,67.1853154677229,67.6809363679865,
68.17655726825,68.6721781685135,69.167799068777,69.6634199690406,70.1590408693041,
70.6546617695676,71.1502826698311,71.6459035700946,72.1415244703582,72.6371453706217,
73.1327662708852,73.6283871711487,74.1240080714123,74.6196289716758,75.1152498719393,
75.6108707722028,76.1064916724663,76.6021125727299,77.0977334729934),
 .UNSPECIFIED.);
#2149=B_SPLINE_SURFACE_WITH_KNOTS('',3,3,((#140986,#140987,#140988,#140989,
#140990,#140991,#140992,#140993,#140994,#140995,#140996,#140997,#140998,
#140999,#141000,#141001,#141002,#141003,#141004,#141005,#141006,#141007,
#141008,#141009,#141010,#141011,#141012,#141013,#141014,#141015,#141016,
#141017,#141018,#141019,#141020,#141021,#141022,#141023,#141024,#141025,
#141026,#141027,#141028,#141029,#141030,#141031,#141032,#141033,#141034,
#141035,#141036,#141037,#141038,#141039,#141040,#141041,#141042,#141043,
#141044,#141045,#141046,#141047,#141048,#141049,#141050,#141051,#141052,
#141053,#141054,#141055,#141056,#141057,#141058,#141059,#141060,#141061,
#141062,#141063,#141064,#141065,#141066,#141067,#141068),(#141069,#141070,
#141071,#141072,#141073,#141074,#141075,#141076,#141077,#141078,#141079,
#141080,#141081,#141082,#141083,#141084,#141085,#141086,#141087,#141088,
#141089,#141090,#141091,#141092,#141093,#141094,#141095,#141096,#141097,
#141098,#141099,#141100,#141101,#141102,#141103,#141104,#141105,#141106,
#141107,#141108,#141109,#141110,#141111,#141112,#141113,#141114,#141115,
#141116,#141117,#141118,#141119,#141120,#141121,#141122,#141123,#141124,
#141125,#141126,#141127,#141128,#141129,#141130,#141131,#141132,#141133,
#141134,#141135,#141136,#141137,#141138,#141139,#141140,#141141,#141142,
#141143,#141144,#141145,#141146,#141147,#141148,#141149,#141150,#141151),
(#141152,#141153,#141154,#141155,#141156,#141157,#141158,#141159,#141160,
#141161,#141162,#141163,#141164,#141165,#141166,#141167,#141168,#141169,
#141170,#141171,#141172,#141173,#141174,#141175,#141176,#141177,#141178,
#141179,#141180,#141181,#141182,#141183,#141184,#141185,#141186,#141187,
#141188,#141189,#141190,#141191,#141192,#141193,#141194,#141195,#141196,
#141197,#141198,#141199,#141200,#141201,#141202,#141203,#141204,#141205,
#141206,#141207,#141208,#141209,#141210,#141211,#141212,#141213,#141214,
#141215,#141216,#141217,#141218,#141219,#141220,#141221,#141222,#141223,
#141224,#141225,#141226,#141227,#141228,#141229,#141230,#141231,#141232,
#141233,#141234),(#141235,#141236,#141237,#141238,#141239,#141240,#141241,
#141242,#141243,#141244,#141245,#141246,#141247,#141248,#141249,#141250,
#141251,#141252,#141253,#141254,#141255,#141256,#141257,#141258,#141259,
#141260,#141261,#141262,#141263,#141264,#141265,#141266,#141267,#141268,
#141269,#141270,#141271,#141272,#141273,#141274,#141275,#141276,#141277,
#141278,#141279,#141280,#141281,#141282,#141283,#141284,#141285,#141286,
#141287,#141288,#141289,#141290,#141291,#141292,#141293,#141294,#141295,
#141296,#141297,#141298,#141299,#141300,#141301,#141302,#141303,#141304,
#141305,#141306,#141307,#141308,#141309,#141310,#141311,#141312,#141313,
#141314,#141315,#141316,#141317),(#141318,#141319,#141320,#141321,#141322,
#141323,#141324,#141325,#141326,#141327,#141328,#141329,#141330,#141331,
#141332,#141333,#141334,#141335,#141336,#141337,#141338,#141339,#141340,
#141341,#141342,#141343,#141344,#141345,#141346,#141347,#141348,#141349,
#141350,#141351,#141352,#141353,#141354,#141355,#141356,#141357,#141358,
#141359,#141360,#141361,#141362,#141363,#141364,#141365,#141366,#141367,
#141368,#141369,#141370,#141371,#141372,#141373,#141374,#141375,#141376,
#141377,#141378,#141379,#141380,#141381,#141382,#141383,#141384,#141385,
#141386,#141387,#141388,#141389,#141390,#141391,#141392,#141393,#141394,
#141395,#141396,#141397,#141398,#141399,#141400),(#141401,#141402,#141403,
#141404,#141405,#141406,#141407,#141408,#141409,#141410,#141411,#141412,
#141413,#141414,#141415,#141416,#141417,#141418,#141419,#141420,#141421,
#141422,#141423,#141424,#141425,#141426,#141427,#141428,#141429,#141430,
#141431,#141432,#141433,#141434,#141435,#141436,#141437,#141438,#141439,
#141440,#141441,#141442,#141443,#141444,#141445,#141446,#141447,#141448,
#141449,#141450,#141451,#141452,#141453,#141454,#141455,#141456,#141457,
#141458,#141459,#141460,#141461,#141462,#141463,#141464,#141465,#141466,
#141467,#141468,#141469,#141470,#141471,#141472,#141473,#141474,#141475,
#141476,#141477,#141478,#141479,#141480,#141481,#141482,#141483),(#141484,
#141485,#141486,#141487,#141488,#141489,#141490,#141491,#141492,#141493,
#141494,#141495,#141496,#141497,#141498,#141499,#141500,#141501,#141502,
#141503,#141504,#141505,#141506,#141507,#141508,#141509,#141510,#141511,
#141512,#141513,#141514,#141515,#141516,#141517,#141518,#141519,#141520,
#141521,#141522,#141523,#141524,#141525,#141526,#141527,#141528,#141529,
#141530,#141531,#141532,#141533,#141534,#141535,#141536,#141537,#141538,
#141539,#141540,#141541,#141542,#141543,#141544,#141545,#141546,#141547,
#141548,#141549,#141550,#141551,#141552,#141553,#141554,#141555,#141556,
#141557,#141558,#141559,#141560,#141561,#141562,#141563,#141564,#141565,
#141566)),.UNSPECIFIED.,.F.,.F.,.F.,(4,3,4),(4,1,1,1,1,1,1,1,1,1,1,1,1,
1,1,1,1,1,1,1,1,1,1,1,1,1,1,1,1,1,1,1,1,1,1,1,1,1,1,1,1,1,1,1,1,1,1,1,1,
1,1,1,1,1,1,1,1,1,1,1,1,1,1,1,1,1,1,1,1,1,1,1,1,1,1,1,1,1,1,1,4),(-3.14161466211375,
-2.31918842711196,-2.31096438484718),(37.4480614519116,37.9436823521751,
38.4393032524387,38.9349241527022,39.4305450529657,39.9261659532292,40.4217868534927,
40.9174077537563,41.4130286540198,41.9086495542833,42.4042704545468,42.8998913548104,
43.3955122550739,43.8911331553374,44.3867540556009,44.8823749558644,45.377995856128,
45.8736167563915,46.369237656655,46.8648585569185,47.3604794571821,47.8561003574456,
48.3517212577091,48.8473421579726,49.3429630582362,49.8385839584997,50.3342048587632,
50.8298257590267,51.3254466592902,51.8210675595538,52.3166884598173,52.8123093600808,
53.3079302603443,53.8035511606079,54.2991720608714,54.7947929611349,55.2904138613984,
55.7860347616619,56.2816556619255,56.777276562189,57.2728974624525,57.768518362716,
58.2641392629795,58.7597601632431,59.2553810635066,59.7510019637701,60.2466228640336,
60.7422437642972,61.2378646645607,61.7334855648242,62.2291064650877,62.7247273653512,
63.2203482656148,63.7159691658783,64.2115900661418,64.7072109664053,65.2028318666689,
65.6984527669324,66.1940736671959,66.6896945674594,67.1853154677229,67.6809363679865,
68.17655726825,68.6721781685135,69.167799068777,69.6634199690406,70.1590408693041,
70.6546617695676,71.1502826698311,71.6459035700946,72.1415244703582,72.6371453706217,
73.1327662708852,73.6283871711487,74.1240080714123,74.6196289716758,75.1152498719393,
75.6108707722028,76.1064916724663,76.6021125727299,77.0977334729934),
 .UNSPECIFIED.);
#2150=B_SPLINE_SURFACE_WITH_KNOTS('',3,3,((#141672,#141673,#141674,#141675,
#141676,#141677,#141678,#141679,#141680,#141681,#141682,#141683,#141684,
#141685,#141686,#141687,#141688,#141689,#141690,#141691,#141692,#141693,
#141694,#141695,#141696,#141697,#141698,#141699,#141700,#141701,#141702,
#141703,#141704,#141705,#141706,#141707,#141708,#141709,#141710,#141711,
#141712,#141713,#141714,#141715,#141716,#141717,#141718,#141719,#141720,
#141721,#141722,#141723,#141724,#141725,#141726,#141727,#141728,#141729,
#141730,#141731,#141732,#141733,#141734,#141735,#141736,#141737,#141738,
#141739,#141740,#141741,#141742,#141743,#141744,#141745,#141746,#141747,
#141748,#141749,#141750,#141751,#141752,#141753,#141754),(#141755,#141756,
#141757,#141758,#141759,#141760,#141761,#141762,#141763,#141764,#141765,
#141766,#141767,#141768,#141769,#141770,#141771,#141772,#141773,#141774,
#141775,#141776,#141777,#141778,#141779,#141780,#141781,#141782,#141783,
#141784,#141785,#141786,#141787,#141788,#141789,#141790,#141791,#141792,
#141793,#141794,#141795,#141796,#141797,#141798,#141799,#141800,#141801,
#141802,#141803,#141804,#141805,#141806,#141807,#141808,#141809,#141810,
#141811,#141812,#141813,#141814,#141815,#141816,#141817,#141818,#141819,
#141820,#141821,#141822,#141823,#141824,#141825,#141826,#141827,#141828,
#141829,#141830,#141831,#141832,#141833,#141834,#141835,#141836,#141837),
(#141838,#141839,#141840,#141841,#141842,#141843,#141844,#141845,#141846,
#141847,#141848,#141849,#141850,#141851,#141852,#141853,#141854,#141855,
#141856,#141857,#141858,#141859,#141860,#141861,#141862,#141863,#141864,
#141865,#141866,#141867,#141868,#141869,#141870,#141871,#141872,#141873,
#141874,#141875,#141876,#141877,#141878,#141879,#141880,#141881,#141882,
#141883,#141884,#141885,#141886,#141887,#141888,#141889,#141890,#141891,
#141892,#141893,#141894,#141895,#141896,#141897,#141898,#141899,#141900,
#141901,#141902,#141903,#141904,#141905,#141906,#141907,#141908,#141909,
#141910,#141911,#141912,#141913,#141914,#141915,#141916,#141917,#141918,
#141919,#141920),(#141921,#141922,#141923,#141924,#141925,#141926,#141927,
#141928,#141929,#141930,#141931,#141932,#141933,#141934,#141935,#141936,
#141937,#141938,#141939,#141940,#141941,#141942,#141943,#141944,#141945,
#141946,#141947,#141948,#141949,#141950,#141951,#141952,#141953,#141954,
#141955,#141956,#141957,#141958,#141959,#141960,#141961,#141962,#141963,
#141964,#141965,#141966,#141967,#141968,#141969,#141970,#141971,#141972,
#141973,#141974,#141975,#141976,#141977,#141978,#141979,#141980,#141981,
#141982,#141983,#141984,#141985,#141986,#141987,#141988,#141989,#141990,
#141991,#141992,#141993,#141994,#141995,#141996,#141997,#141998,#141999,
#142000,#142001,#142002,#142003),(#142004,#142005,#142006,#142007,#142008,
#142009,#142010,#142011,#142012,#142013,#142014,#142015,#142016,#142017,
#142018,#142019,#142020,#142021,#142022,#142023,#142024,#142025,#142026,
#142027,#142028,#142029,#142030,#142031,#142032,#142033,#142034,#142035,
#142036,#142037,#142038,#142039,#142040,#142041,#142042,#142043,#142044,
#142045,#142046,#142047,#142048,#142049,#142050,#142051,#142052,#142053,
#142054,#142055,#142056,#142057,#142058,#142059,#142060,#142061,#142062,
#142063,#142064,#142065,#142066,#142067,#142068,#142069,#142070,#142071,
#142072,#142073,#142074,#142075,#142076,#142077,#142078,#142079,#142080,
#142081,#142082,#142083,#142084,#142085,#142086),(#142087,#142088,#142089,
#142090,#142091,#142092,#142093,#142094,#142095,#142096,#142097,#142098,
#142099,#142100,#142101,#142102,#142103,#142104,#142105,#142106,#142107,
#142108,#142109,#142110,#142111,#142112,#142113,#142114,#142115,#142116,
#142117,#142118,#142119,#142120,#142121,#142122,#142123,#142124,#142125,
#142126,#142127,#142128,#142129,#142130,#142131,#142132,#142133,#142134,
#142135,#142136,#142137,#142138,#142139,#142140,#142141,#142142,#142143,
#142144,#142145,#142146,#142147,#142148,#142149,#142150,#142151,#142152,
#142153,#142154,#142155,#142156,#142157,#142158,#142159,#142160,#142161,
#142162,#142163,#142164,#142165,#142166,#142167,#142168,#142169),(#142170,
#142171,#142172,#142173,#142174,#142175,#142176,#142177,#142178,#142179,
#142180,#142181,#142182,#142183,#142184,#142185,#142186,#142187,#142188,
#142189,#142190,#142191,#142192,#142193,#142194,#142195,#142196,#142197,
#142198,#142199,#142200,#142201,#142202,#142203,#142204,#142205,#142206,
#142207,#142208,#142209,#142210,#142211,#142212,#142213,#142214,#142215,
#142216,#142217,#142218,#142219,#142220,#142221,#142222,#142223,#142224,
#142225,#142226,#142227,#142228,#142229,#142230,#142231,#142232,#142233,
#142234,#142235,#142236,#142237,#142238,#142239,#142240,#142241,#142242,
#142243,#142244,#142245,#142246,#142247,#142248,#142249,#142250,#142251,
#142252)),.UNSPECIFIED.,.F.,.F.,.F.,(4,3,4),(4,1,1,1,1,1,1,1,1,1,1,1,1,
1,1,1,1,1,1,1,1,1,1,1,1,1,1,1,1,1,1,1,1,1,1,1,1,1,1,1,1,1,1,1,1,1,1,1,1,
1,1,1,1,1,1,1,1,1,1,1,1,1,1,1,1,1,1,1,1,1,1,1,1,1,1,1,1,1,1,1,4),(-3.14162181373948,
-2.31918842711196,-2.31096438484718),(37.4480614519116,37.9436823521751,
38.4393032524387,38.9349241527022,39.4305450529657,39.9261659532292,40.4217868534927,
40.9174077537563,41.4130286540198,41.9086495542833,42.4042704545468,42.8998913548104,
43.3955122550739,43.8911331553374,44.3867540556009,44.8823749558644,45.377995856128,
45.8736167563915,46.369237656655,46.8648585569185,47.3604794571821,47.8561003574456,
48.3517212577091,48.8473421579726,49.3429630582362,49.8385839584997,50.3342048587632,
50.8298257590267,51.3254466592902,51.8210675595538,52.3166884598173,52.8123093600808,
53.3079302603443,53.8035511606079,54.2991720608714,54.7947929611349,55.2904138613984,
55.7860347616619,56.2816556619255,56.777276562189,57.2728974624525,57.768518362716,
58.2641392629795,58.7597601632431,59.2553810635066,59.7510019637701,60.2466228640336,
60.7422437642972,61.2378646645607,61.7334855648242,62.2291064650877,62.7247273653512,
63.2203482656148,63.7159691658783,64.2115900661418,64.7072109664053,65.2028318666689,
65.6984527669324,66.1940736671959,66.6896945674594,67.1853154677229,67.6809363679865,
68.17655726825,68.6721781685135,69.167799068777,69.6634199690406,70.1590408693041,
70.6546617695676,71.1502826698311,71.6459035700946,72.1415244703582,72.6371453706217,
73.1327662708852,73.6283871711487,74.1240080714123,74.6196289716758,75.1152498719393,
75.6108707722028,76.1064916724663,76.6021125727299,77.0977334729934),
 .UNSPECIFIED.);
#2151=B_SPLINE_SURFACE_WITH_KNOTS('',3,3,((#142531,#142532,#142533,#142534,
#142535,#142536,#142537,#142538,#142539,#142540,#142541,#142542,#142543,
#142544,#142545,#142546,#142547,#142548,#142549,#142550,#142551,#142552,
#142553,#142554,#142555,#142556,#142557,#142558,#142559,#142560,#142561,
#142562,#142563,#142564,#142565,#142566,#142567,#142568,#142569,#142570,
#142571,#142572,#142573,#142574,#142575,#142576,#142577,#142578,#142579,
#142580,#142581,#142582,#142583,#142584,#142585,#142586,#142587,#142588,
#142589,#142590,#142591,#142592,#142593,#142594,#142595,#142596,#142597,
#142598,#142599,#142600,#142601,#142602,#142603,#142604,#142605,#142606,
#142607,#142608,#142609,#142610,#142611,#142612,#142613,#142614,#142615,
#142616,#142617),(#142618,#142619,#142620,#142621,#142622,#142623,#142624,
#142625,#142626,#142627,#142628,#142629,#142630,#142631,#142632,#142633,
#142634,#142635,#142636,#142637,#142638,#142639,#142640,#142641,#142642,
#142643,#142644,#142645,#142646,#142647,#142648,#142649,#142650,#142651,
#142652,#142653,#142654,#142655,#142656,#142657,#142658,#142659,#142660,
#142661,#142662,#142663,#142664,#142665,#142666,#142667,#142668,#142669,
#142670,#142671,#142672,#142673,#142674,#142675,#142676,#142677,#142678,
#142679,#142680,#142681,#142682,#142683,#142684,#142685,#142686,#142687,
#142688,#142689,#142690,#142691,#142692,#142693,#142694,#142695,#142696,
#142697,#142698,#142699,#142700,#142701,#142702,#142703,#142704),(#142705,
#142706,#142707,#142708,#142709,#142710,#142711,#142712,#142713,#142714,
#142715,#142716,#142717,#142718,#142719,#142720,#142721,#142722,#142723,
#142724,#142725,#142726,#142727,#142728,#142729,#142730,#142731,#142732,
#142733,#142734,#142735,#142736,#142737,#142738,#142739,#142740,#142741,
#142742,#142743,#142744,#142745,#142746,#142747,#142748,#142749,#142750,
#142751,#142752,#142753,#142754,#142755,#142756,#142757,#142758,#142759,
#142760,#142761,#142762,#142763,#142764,#142765,#142766,#142767,#142768,
#142769,#142770,#142771,#142772,#142773,#142774,#142775,#142776,#142777,
#142778,#142779,#142780,#142781,#142782,#142783,#142784,#142785,#142786,
#142787,#142788,#142789,#142790,#142791),(#142792,#142793,#142794,#142795,
#142796,#142797,#142798,#142799,#142800,#142801,#142802,#142803,#142804,
#142805,#142806,#142807,#142808,#142809,#142810,#142811,#142812,#142813,
#142814,#142815,#142816,#142817,#142818,#142819,#142820,#142821,#142822,
#142823,#142824,#142825,#142826,#142827,#142828,#142829,#142830,#142831,
#142832,#142833,#142834,#142835,#142836,#142837,#142838,#142839,#142840,
#142841,#142842,#142843,#142844,#142845,#142846,#142847,#142848,#142849,
#142850,#142851,#142852,#142853,#142854,#142855,#142856,#142857,#142858,
#142859,#142860,#142861,#142862,#142863,#142864,#142865,#142866,#142867,
#142868,#142869,#142870,#142871,#142872,#142873,#142874,#142875,#142876,
#142877,#142878),(#142879,#142880,#142881,#142882,#142883,#142884,#142885,
#142886,#142887,#142888,#142889,#142890,#142891,#142892,#142893,#142894,
#142895,#142896,#142897,#142898,#142899,#142900,#142901,#142902,#142903,
#142904,#142905,#142906,#142907,#142908,#142909,#142910,#142911,#142912,
#142913,#142914,#142915,#142916,#142917,#142918,#142919,#142920,#142921,
#142922,#142923,#142924,#142925,#142926,#142927,#142928,#142929,#142930,
#142931,#142932,#142933,#142934,#142935,#142936,#142937,#142938,#142939,
#142940,#142941,#142942,#142943,#142944,#142945,#142946,#142947,#142948,
#142949,#142950,#142951,#142952,#142953,#142954,#142955,#142956,#142957,
#142958,#142959,#142960,#142961,#142962,#142963,#142964,#142965),(#142966,
#142967,#142968,#142969,#142970,#142971,#142972,#142973,#142974,#142975,
#142976,#142977,#142978,#142979,#142980,#142981,#142982,#142983,#142984,
#142985,#142986,#142987,#142988,#142989,#142990,#142991,#142992,#142993,
#142994,#142995,#142996,#142997,#142998,#142999,#143000,#143001,#143002,
#143003,#143004,#143005,#143006,#143007,#143008,#143009,#143010,#143011,
#143012,#143013,#143014,#143015,#143016,#143017,#143018,#143019,#143020,
#143021,#143022,#143023,#143024,#143025,#143026,#143027,#143028,#143029,
#143030,#143031,#143032,#143033,#143034,#143035,#143036,#143037,#143038,
#143039,#143040,#143041,#143042,#143043,#143044,#143045,#143046,#143047,
#143048,#143049,#143050,#143051,#143052),(#143053,#143054,#143055,#143056,
#143057,#143058,#143059,#143060,#143061,#143062,#143063,#143064,#143065,
#143066,#143067,#143068,#143069,#143070,#143071,#143072,#143073,#143074,
#143075,#143076,#143077,#143078,#143079,#143080,#143081,#143082,#143083,
#143084,#143085,#143086,#143087,#143088,#143089,#143090,#143091,#143092,
#143093,#143094,#143095,#143096,#143097,#143098,#143099,#143100,#143101,
#143102,#143103,#143104,#143105,#143106,#143107,#143108,#143109,#143110,
#143111,#143112,#143113,#143114,#143115,#143116,#143117,#143118,#143119,
#143120,#143121,#143122,#143123,#143124,#143125,#143126,#143127,#143128,
#143129,#143130,#143131,#143132,#143133,#143134,#143135,#143136,#143137,
#143138,#143139),(#143140,#143141,#143142,#143143,#143144,#143145,#143146,
#143147,#143148,#143149,#143150,#143151,#143152,#143153,#143154,#143155,
#143156,#143157,#143158,#143159,#143160,#143161,#143162,#143163,#143164,
#143165,#143166,#143167,#143168,#143169,#143170,#143171,#143172,#143173,
#143174,#143175,#143176,#143177,#143178,#143179,#143180,#143181,#143182,
#143183,#143184,#143185,#143186,#143187,#143188,#143189,#143190,#143191,
#143192,#143193,#143194,#143195,#143196,#143197,#143198,#143199,#143200,
#143201,#143202,#143203,#143204,#143205,#143206,#143207,#143208,#143209,
#143210,#143211,#143212,#143213,#143214,#143215,#143216,#143217,#143218,
#143219,#143220,#143221,#143222,#143223,#143224,#143225,#143226),(#143227,
#143228,#143229,#143230,#143231,#143232,#143233,#143234,#143235,#143236,
#143237,#143238,#143239,#143240,#143241,#143242,#143243,#143244,#143245,
#143246,#143247,#143248,#143249,#143250,#143251,#143252,#143253,#143254,
#143255,#143256,#143257,#143258,#143259,#143260,#143261,#143262,#143263,
#143264,#143265,#143266,#143267,#143268,#143269,#143270,#143271,#143272,
#143273,#143274,#143275,#143276,#143277,#143278,#143279,#143280,#143281,
#143282,#143283,#143284,#143285,#143286,#143287,#143288,#143289,#143290,
#143291,#143292,#143293,#143294,#143295,#143296,#143297,#143298,#143299,
#143300,#143301,#143302,#143303,#143304,#143305,#143306,#143307,#143308,
#143309,#143310,#143311,#143312,#143313),(#143314,#143315,#143316,#143317,
#143318,#143319,#143320,#143321,#143322,#143323,#143324,#143325,#143326,
#143327,#143328,#143329,#143330,#143331,#143332,#143333,#143334,#143335,
#143336,#143337,#143338,#143339,#143340,#143341,#143342,#143343,#143344,
#143345,#143346,#143347,#143348,#143349,#143350,#143351,#143352,#143353,
#143354,#143355,#143356,#143357,#143358,#143359,#143360,#143361,#143362,
#143363,#143364,#143365,#143366,#143367,#143368,#143369,#143370,#143371,
#143372,#143373,#143374,#143375,#143376,#143377,#143378,#143379,#143380,
#143381,#143382,#143383,#143384,#143385,#143386,#143387,#143388,#143389,
#143390,#143391,#143392,#143393,#143394,#143395,#143396,#143397,#143398,
#143399,#143400),(#143401,#143402,#143403,#143404,#143405,#143406,#143407,
#143408,#143409,#143410,#143411,#143412,#143413,#143414,#143415,#143416,
#143417,#143418,#143419,#143420,#143421,#143422,#143423,#143424,#143425,
#143426,#143427,#143428,#143429,#143430,#143431,#143432,#143433,#143434,
#143435,#143436,#143437,#143438,#143439,#143440,#143441,#143442,#143443,
#143444,#143445,#143446,#143447,#143448,#143449,#143450,#143451,#143452,
#143453,#143454,#143455,#143456,#143457,#143458,#143459,#143460,#143461,
#143462,#143463,#143464,#143465,#143466,#143467,#143468,#143469,#143470,
#143471,#143472,#143473,#143474,#143475,#143476,#143477,#143478,#143479,
#143480,#143481,#143482,#143483,#143484,#143485,#143486,#143487),(#143488,
#143489,#143490,#143491,#143492,#143493,#143494,#143495,#143496,#143497,
#143498,#143499,#143500,#143501,#143502,#143503,#143504,#143505,#143506,
#143507,#143508,#143509,#143510,#143511,#143512,#143513,#143514,#143515,
#143516,#143517,#143518,#143519,#143520,#143521,#143522,#143523,#143524,
#143525,#143526,#143527,#143528,#143529,#143530,#143531,#143532,#143533,
#143534,#143535,#143536,#143537,#143538,#143539,#143540,#143541,#143542,
#143543,#143544,#143545,#143546,#143547,#143548,#143549,#143550,#143551,
#143552,#143553,#143554,#143555,#143556,#143557,#143558,#143559,#143560,
#143561,#143562,#143563,#143564,#143565,#143566,#143567,#143568,#143569,
#143570,#143571,#143572,#143573,#143574)),.UNSPECIFIED.,.F.,.F.,.F.,(4,
3,1,1,3,4),(4,1,1,1,1,1,1,1,1,1,1,1,1,1,1,1,1,1,1,1,1,1,1,1,1,1,1,1,1,1,
1,1,1,1,1,1,1,1,1,1,1,1,1,1,1,1,1,1,1,1,1,1,1,1,1,1,1,1,1,1,1,1,1,1,1,1,
1,1,1,1,1,1,1,1,1,1,1,1,1,1,1,1,1,1,4),(-0.855237294951358,-0.838467936226788,
-0.119781133745207,0.359343401242513,0.838467936230234,0.85540498854205),
(32.7241439763348,33.2152755694897,33.7064071626446,34.1975387557996,34.6886703489545,
35.1798019421094,35.6709335352643,36.1620651284192,36.6531967215741,37.1443283147291,
37.635459907884,38.1265915010389,38.6177230941938,39.1088546873487,39.5999862805036,
40.0911178736586,40.5822494668135,41.0733810599684,41.5645126531233,42.0556442462782,
42.5467758394332,43.0379074325881,43.529039025743,44.0201706188979,44.5113022120528,
45.0024338052078,45.4935653983627,45.9846969915176,46.4758285846725,46.9669601778274,
47.4580917709823,47.9492233641373,48.4403549572922,48.9314865504471,49.422618143602,
49.9137497367569,50.4048813299118,50.8960129230668,51.3871445162217,51.8782761093766,
52.3694077025315,52.8605392956864,53.3516708888414,53.8428024819963,54.3339340751512,
54.8250656683061,55.316197261461,55.8073288546159,56.2984604477709,56.7895920409258,
57.2807236340807,57.7718552272356,58.2629868203905,58.7541184135455,59.2452500067004,
59.7363815998553,60.2275131930102,60.7186447861651,61.20977637932,61.700907972475,
62.1920395656299,62.6831711587848,63.1743027519397,63.6654343450946,64.1565659382495,
64.6476975314045,65.1388291245594,65.6299607177143,66.1210923108692,66.6122239040241,
67.1033554971791,67.594487090334,68.0856186834889,68.5767502766438,69.0678818697987,
69.5590134629536,70.0501450561086,70.5412766492635,71.0324082424184,71.5235398355733,
72.0146714287282,72.5058030218832,72.9969346150381,73.488066208193,73.9791978013479),
 .UNSPECIFIED.);
#2152=B_SPLINE_SURFACE_WITH_KNOTS('',3,3,((#143831,#143832,#143833,#143834,
#143835,#143836,#143837,#143838,#143839,#143840,#143841,#143842,#143843,
#143844,#143845,#143846,#143847,#143848,#143849,#143850,#143851,#143852,
#143853,#143854,#143855,#143856,#143857,#143858,#143859,#143860,#143861,
#143862,#143863,#143864,#143865,#143866,#143867,#143868,#143869,#143870,
#143871,#143872,#143873,#143874,#143875,#143876,#143877,#143878,#143879,
#143880,#143881,#143882,#143883,#143884,#143885,#143886,#143887,#143888,
#143889,#143890,#143891,#143892,#143893,#143894,#143895,#143896,#143897,
#143898,#143899,#143900,#143901,#143902,#143903,#143904,#143905,#143906,
#143907,#143908,#143909,#143910,#143911,#143912,#143913,#143914,#143915,
#143916,#143917),(#143918,#143919,#143920,#143921,#143922,#143923,#143924,
#143925,#143926,#143927,#143928,#143929,#143930,#143931,#143932,#143933,
#143934,#143935,#143936,#143937,#143938,#143939,#143940,#143941,#143942,
#143943,#143944,#143945,#143946,#143947,#143948,#143949,#143950,#143951,
#143952,#143953,#143954,#143955,#143956,#143957,#143958,#143959,#143960,
#143961,#143962,#143963,#143964,#143965,#143966,#143967,#143968,#143969,
#143970,#143971,#143972,#143973,#143974,#143975,#143976,#143977,#143978,
#143979,#143980,#143981,#143982,#143983,#143984,#143985,#143986,#143987,
#143988,#143989,#143990,#143991,#143992,#143993,#143994,#143995,#143996,
#143997,#143998,#143999,#144000,#144001,#144002,#144003,#144004),(#144005,
#144006,#144007,#144008,#144009,#144010,#144011,#144012,#144013,#144014,
#144015,#144016,#144017,#144018,#144019,#144020,#144021,#144022,#144023,
#144024,#144025,#144026,#144027,#144028,#144029,#144030,#144031,#144032,
#144033,#144034,#144035,#144036,#144037,#144038,#144039,#144040,#144041,
#144042,#144043,#144044,#144045,#144046,#144047,#144048,#144049,#144050,
#144051,#144052,#144053,#144054,#144055,#144056,#144057,#144058,#144059,
#144060,#144061,#144062,#144063,#144064,#144065,#144066,#144067,#144068,
#144069,#144070,#144071,#144072,#144073,#144074,#144075,#144076,#144077,
#144078,#144079,#144080,#144081,#144082,#144083,#144084,#144085,#144086,
#144087,#144088,#144089,#144090,#144091),(#144092,#144093,#144094,#144095,
#144096,#144097,#144098,#144099,#144100,#144101,#144102,#144103,#144104,
#144105,#144106,#144107,#144108,#144109,#144110,#144111,#144112,#144113,
#144114,#144115,#144116,#144117,#144118,#144119,#144120,#144121,#144122,
#144123,#144124,#144125,#144126,#144127,#144128,#144129,#144130,#144131,
#144132,#144133,#144134,#144135,#144136,#144137,#144138,#144139,#144140,
#144141,#144142,#144143,#144144,#144145,#144146,#144147,#144148,#144149,
#144150,#144151,#144152,#144153,#144154,#144155,#144156,#144157,#144158,
#144159,#144160,#144161,#144162,#144163,#144164,#144165,#144166,#144167,
#144168,#144169,#144170,#144171,#144172,#144173,#144174,#144175,#144176,
#144177,#144178),(#144179,#144180,#144181,#144182,#144183,#144184,#144185,
#144186,#144187,#144188,#144189,#144190,#144191,#144192,#144193,#144194,
#144195,#144196,#144197,#144198,#144199,#144200,#144201,#144202,#144203,
#144204,#144205,#144206,#144207,#144208,#144209,#144210,#144211,#144212,
#144213,#144214,#144215,#144216,#144217,#144218,#144219,#144220,#144221,
#144222,#144223,#144224,#144225,#144226,#144227,#144228,#144229,#144230,
#144231,#144232,#144233,#144234,#144235,#144236,#144237,#144238,#144239,
#144240,#144241,#144242,#144243,#144244,#144245,#144246,#144247,#144248,
#144249,#144250,#144251,#144252,#144253,#144254,#144255,#144256,#144257,
#144258,#144259,#144260,#144261,#144262,#144263,#144264,#144265),(#144266,
#144267,#144268,#144269,#144270,#144271,#144272,#144273,#144274,#144275,
#144276,#144277,#144278,#144279,#144280,#144281,#144282,#144283,#144284,
#144285,#144286,#144287,#144288,#144289,#144290,#144291,#144292,#144293,
#144294,#144295,#144296,#144297,#144298,#144299,#144300,#144301,#144302,
#144303,#144304,#144305,#144306,#144307,#144308,#144309,#144310,#144311,
#144312,#144313,#144314,#144315,#144316,#144317,#144318,#144319,#144320,
#144321,#144322,#144323,#144324,#144325,#144326,#144327,#144328,#144329,
#144330,#144331,#144332,#144333,#144334,#144335,#144336,#144337,#144338,
#144339,#144340,#144341,#144342,#144343,#144344,#144345,#144346,#144347,
#144348,#144349,#144350,#144351,#144352),(#144353,#144354,#144355,#144356,
#144357,#144358,#144359,#144360,#144361,#144362,#144363,#144364,#144365,
#144366,#144367,#144368,#144369,#144370,#144371,#144372,#144373,#144374,
#144375,#144376,#144377,#144378,#144379,#144380,#144381,#144382,#144383,
#144384,#144385,#144386,#144387,#144388,#144389,#144390,#144391,#144392,
#144393,#144394,#144395,#144396,#144397,#144398,#144399,#144400,#144401,
#144402,#144403,#144404,#144405,#144406,#144407,#144408,#144409,#144410,
#144411,#144412,#144413,#144414,#144415,#144416,#144417,#144418,#144419,
#144420,#144421,#144422,#144423,#144424,#144425,#144426,#144427,#144428,
#144429,#144430,#144431,#144432,#144433,#144434,#144435,#144436,#144437,
#144438,#144439),(#144440,#144441,#144442,#144443,#144444,#144445,#144446,
#144447,#144448,#144449,#144450,#144451,#144452,#144453,#144454,#144455,
#144456,#144457,#144458,#144459,#144460,#144461,#144462,#144463,#144464,
#144465,#144466,#144467,#144468,#144469,#144470,#144471,#144472,#144473,
#144474,#144475,#144476,#144477,#144478,#144479,#144480,#144481,#144482,
#144483,#144484,#144485,#144486,#144487,#144488,#144489,#144490,#144491,
#144492,#144493,#144494,#144495,#144496,#144497,#144498,#144499,#144500,
#144501,#144502,#144503,#144504,#144505,#144506,#144507,#144508,#144509,
#144510,#144511,#144512,#144513,#144514,#144515,#144516,#144517,#144518,
#144519,#144520,#144521,#144522,#144523,#144524,#144525,#144526),(#144527,
#144528,#144529,#144530,#144531,#144532,#144533,#144534,#144535,#144536,
#144537,#144538,#144539,#144540,#144541,#144542,#144543,#144544,#144545,
#144546,#144547,#144548,#144549,#144550,#144551,#144552,#144553,#144554,
#144555,#144556,#144557,#144558,#144559,#144560,#144561,#144562,#144563,
#144564,#144565,#144566,#144567,#144568,#144569,#144570,#144571,#144572,
#144573,#144574,#144575,#144576,#144577,#144578,#144579,#144580,#144581,
#144582,#144583,#144584,#144585,#144586,#144587,#144588,#144589,#144590,
#144591,#144592,#144593,#144594,#144595,#144596,#144597,#144598,#144599,
#144600,#144601,#144602,#144603,#144604,#144605,#144606,#144607,#144608,
#144609,#144610,#144611,#144612,#144613),(#144614,#144615,#144616,#144617,
#144618,#144619,#144620,#144621,#144622,#144623,#144624,#144625,#144626,
#144627,#144628,#144629,#144630,#144631,#144632,#144633,#144634,#144635,
#144636,#144637,#144638,#144639,#144640,#144641,#144642,#144643,#144644,
#144645,#144646,#144647,#144648,#144649,#144650,#144651,#144652,#144653,
#144654,#144655,#144656,#144657,#144658,#144659,#144660,#144661,#144662,
#144663,#144664,#144665,#144666,#144667,#144668,#144669,#144670,#144671,
#144672,#144673,#144674,#144675,#144676,#144677,#144678,#144679,#144680,
#144681,#144682,#144683,#144684,#144685,#144686,#144687,#144688,#144689,
#144690,#144691,#144692,#144693,#144694,#144695,#144696,#144697,#144698,
#144699,#144700),(#144701,#144702,#144703,#144704,#144705,#144706,#144707,
#144708,#144709,#144710,#144711,#144712,#144713,#144714,#144715,#144716,
#144717,#144718,#144719,#144720,#144721,#144722,#144723,#144724,#144725,
#144726,#144727,#144728,#144729,#144730,#144731,#144732,#144733,#144734,
#144735,#144736,#144737,#144738,#144739,#144740,#144741,#144742,#144743,
#144744,#144745,#144746,#144747,#144748,#144749,#144750,#144751,#144752,
#144753,#144754,#144755,#144756,#144757,#144758,#144759,#144760,#144761,
#144762,#144763,#144764,#144765,#144766,#144767,#144768,#144769,#144770,
#144771,#144772,#144773,#144774,#144775,#144776,#144777,#144778,#144779,
#144780,#144781,#144782,#144783,#144784,#144785,#144786,#144787),(#144788,
#144789,#144790,#144791,#144792,#144793,#144794,#144795,#144796,#144797,
#144798,#144799,#144800,#144801,#144802,#144803,#144804,#144805,#144806,
#144807,#144808,#144809,#144810,#144811,#144812,#144813,#144814,#144815,
#144816,#144817,#144818,#144819,#144820,#144821,#144822,#144823,#144824,
#144825,#144826,#144827,#144828,#144829,#144830,#144831,#144832,#144833,
#144834,#144835,#144836,#144837,#144838,#144839,#144840,#144841,#144842,
#144843,#144844,#144845,#144846,#144847,#144848,#144849,#144850,#144851,
#144852,#144853,#144854,#144855,#144856,#144857,#144858,#144859,#144860,
#144861,#144862,#144863,#144864,#144865,#144866,#144867,#144868,#144869,
#144870,#144871,#144872,#144873,#144874)),.UNSPECIFIED.,.F.,.F.,.F.,(4,
3,1,1,3,4),(4,1,1,1,1,1,1,1,1,1,1,1,1,1,1,1,1,1,1,1,1,1,1,1,1,1,1,1,1,1,
1,1,1,1,1,1,1,1,1,1,1,1,1,1,1,1,1,1,1,1,1,1,1,1,1,1,1,1,1,1,1,1,1,1,1,1,
1,1,1,1,1,1,1,1,1,1,1,1,1,1,1,1,1,1,4),(-0.855237294951358,-0.838467936226788,
-0.119781133745207,0.359343401242513,0.838467936230234,0.85540498854205),
(32.7241439763348,33.2152755694897,33.7064071626446,34.1975387557996,34.6886703489545,
35.1798019421094,35.6709335352643,36.1620651284192,36.6531967215741,37.1443283147291,
37.635459907884,38.1265915010389,38.6177230941938,39.1088546873487,39.5999862805036,
40.0911178736586,40.5822494668135,41.0733810599684,41.5645126531233,42.0556442462782,
42.5467758394332,43.0379074325881,43.529039025743,44.0201706188979,44.5113022120528,
45.0024338052078,45.4935653983627,45.9846969915176,46.4758285846725,46.9669601778274,
47.4580917709823,47.9492233641373,48.4403549572922,48.9314865504471,49.422618143602,
49.9137497367569,50.4048813299118,50.8960129230668,51.3871445162217,51.8782761093766,
52.3694077025315,52.8605392956864,53.3516708888414,53.8428024819963,54.3339340751512,
54.8250656683061,55.316197261461,55.8073288546159,56.2984604477709,56.7895920409258,
57.2807236340807,57.7718552272356,58.2629868203905,58.7541184135455,59.2452500067004,
59.7363815998553,60.2275131930102,60.7186447861651,61.20977637932,61.700907972475,
62.1920395656299,62.6831711587848,63.1743027519397,63.6654343450946,64.1565659382495,
64.6476975314045,65.1388291245594,65.6299607177143,66.1210923108692,66.6122239040241,
67.1033554971791,67.594487090334,68.0856186834889,68.5767502766438,69.0678818697987,
69.5590134629536,70.0501450561086,70.5412766492635,71.0324082424184,71.5235398355733,
72.0146714287282,72.5058030218832,72.9969346150381,73.488066208193,73.9791978013479),
 .UNSPECIFIED.);
#2153=B_SPLINE_SURFACE_WITH_KNOTS('',3,3,((#144938,#144939,#144940,#144941,
#144942,#144943,#144944,#144945,#144946,#144947,#144948,#144949,#144950,
#144951,#144952,#144953,#144954,#144955,#144956,#144957,#144958,#144959,
#144960,#144961,#144962,#144963,#144964,#144965,#144966,#144967,#144968,
#144969,#144970,#144971,#144972,#144973,#144974,#144975,#144976,#144977,
#144978,#144979,#144980,#144981,#144982,#144983,#144984,#144985,#144986,
#144987,#144988,#144989,#144990,#144991,#144992,#144993,#144994,#144995,
#144996,#144997,#144998,#144999,#145000,#145001,#145002,#145003,#145004,
#145005,#145006,#145007,#145008,#145009,#145010,#145011,#145012,#145013,
#145014,#145015,#145016,#145017,#145018,#145019,#145020,#145021,#145022,
#145023,#145024),(#145025,#145026,#145027,#145028,#145029,#145030,#145031,
#145032,#145033,#145034,#145035,#145036,#145037,#145038,#145039,#145040,
#145041,#145042,#145043,#145044,#145045,#145046,#145047,#145048,#145049,
#145050,#145051,#145052,#145053,#145054,#145055,#145056,#145057,#145058,
#145059,#145060,#145061,#145062,#145063,#145064,#145065,#145066,#145067,
#145068,#145069,#145070,#145071,#145072,#145073,#145074,#145075,#145076,
#145077,#145078,#145079,#145080,#145081,#145082,#145083,#145084,#145085,
#145086,#145087,#145088,#145089,#145090,#145091,#145092,#145093,#145094,
#145095,#145096,#145097,#145098,#145099,#145100,#145101,#145102,#145103,
#145104,#145105,#145106,#145107,#145108,#145109,#145110,#145111),(#145112,
#145113,#145114,#145115,#145116,#145117,#145118,#145119,#145120,#145121,
#145122,#145123,#145124,#145125,#145126,#145127,#145128,#145129,#145130,
#145131,#145132,#145133,#145134,#145135,#145136,#145137,#145138,#145139,
#145140,#145141,#145142,#145143,#145144,#145145,#145146,#145147,#145148,
#145149,#145150,#145151,#145152,#145153,#145154,#145155,#145156,#145157,
#145158,#145159,#145160,#145161,#145162,#145163,#145164,#145165,#145166,
#145167,#145168,#145169,#145170,#145171,#145172,#145173,#145174,#145175,
#145176,#145177,#145178,#145179,#145180,#145181,#145182,#145183,#145184,
#145185,#145186,#145187,#145188,#145189,#145190,#145191,#145192,#145193,
#145194,#145195,#145196,#145197,#145198),(#145199,#145200,#145201,#145202,
#145203,#145204,#145205,#145206,#145207,#145208,#145209,#145210,#145211,
#145212,#145213,#145214,#145215,#145216,#145217,#145218,#145219,#145220,
#145221,#145222,#145223,#145224,#145225,#145226,#145227,#145228,#145229,
#145230,#145231,#145232,#145233,#145234,#145235,#145236,#145237,#145238,
#145239,#145240,#145241,#145242,#145243,#145244,#145245,#145246,#145247,
#145248,#145249,#145250,#145251,#145252,#145253,#145254,#145255,#145256,
#145257,#145258,#145259,#145260,#145261,#145262,#145263,#145264,#145265,
#145266,#145267,#145268,#145269,#145270,#145271,#145272,#145273,#145274,
#145275,#145276,#145277,#145278,#145279,#145280,#145281,#145282,#145283,
#145284,#145285),(#145286,#145287,#145288,#145289,#145290,#145291,#145292,
#145293,#145294,#145295,#145296,#145297,#145298,#145299,#145300,#145301,
#145302,#145303,#145304,#145305,#145306,#145307,#145308,#145309,#145310,
#145311,#145312,#145313,#145314,#145315,#145316,#145317,#145318,#145319,
#145320,#145321,#145322,#145323,#145324,#145325,#145326,#145327,#145328,
#145329,#145330,#145331,#145332,#145333,#145334,#145335,#145336,#145337,
#145338,#145339,#145340,#145341,#145342,#145343,#145344,#145345,#145346,
#145347,#145348,#145349,#145350,#145351,#145352,#145353,#145354,#145355,
#145356,#145357,#145358,#145359,#145360,#145361,#145362,#145363,#145364,
#145365,#145366,#145367,#145368,#145369,#145370,#145371,#145372),(#145373,
#145374,#145375,#145376,#145377,#145378,#145379,#145380,#145381,#145382,
#145383,#145384,#145385,#145386,#145387,#145388,#145389,#145390,#145391,
#145392,#145393,#145394,#145395,#145396,#145397,#145398,#145399,#145400,
#145401,#145402,#145403,#145404,#145405,#145406,#145407,#145408,#145409,
#145410,#145411,#145412,#145413,#145414,#145415,#145416,#145417,#145418,
#145419,#145420,#145421,#145422,#145423,#145424,#145425,#145426,#145427,
#145428,#145429,#145430,#145431,#145432,#145433,#145434,#145435,#145436,
#145437,#145438,#145439,#145440,#145441,#145442,#145443,#145444,#145445,
#145446,#145447,#145448,#145449,#145450,#145451,#145452,#145453,#145454,
#145455,#145456,#145457,#145458,#145459),(#145460,#145461,#145462,#145463,
#145464,#145465,#145466,#145467,#145468,#145469,#145470,#145471,#145472,
#145473,#145474,#145475,#145476,#145477,#145478,#145479,#145480,#145481,
#145482,#145483,#145484,#145485,#145486,#145487,#145488,#145489,#145490,
#145491,#145492,#145493,#145494,#145495,#145496,#145497,#145498,#145499,
#145500,#145501,#145502,#145503,#145504,#145505,#145506,#145507,#145508,
#145509,#145510,#145511,#145512,#145513,#145514,#145515,#145516,#145517,
#145518,#145519,#145520,#145521,#145522,#145523,#145524,#145525,#145526,
#145527,#145528,#145529,#145530,#145531,#145532,#145533,#145534,#145535,
#145536,#145537,#145538,#145539,#145540,#145541,#145542,#145543,#145544,
#145545,#145546),(#145547,#145548,#145549,#145550,#145551,#145552,#145553,
#145554,#145555,#145556,#145557,#145558,#145559,#145560,#145561,#145562,
#145563,#145564,#145565,#145566,#145567,#145568,#145569,#145570,#145571,
#145572,#145573,#145574,#145575,#145576,#145577,#145578,#145579,#145580,
#145581,#145582,#145583,#145584,#145585,#145586,#145587,#145588,#145589,
#145590,#145591,#145592,#145593,#145594,#145595,#145596,#145597,#145598,
#145599,#145600,#145601,#145602,#145603,#145604,#145605,#145606,#145607,
#145608,#145609,#145610,#145611,#145612,#145613,#145614,#145615,#145616,
#145617,#145618,#145619,#145620,#145621,#145622,#145623,#145624,#145625,
#145626,#145627,#145628,#145629,#145630,#145631,#145632,#145633),(#145634,
#145635,#145636,#145637,#145638,#145639,#145640,#145641,#145642,#145643,
#145644,#145645,#145646,#145647,#145648,#145649,#145650,#145651,#145652,
#145653,#145654,#145655,#145656,#145657,#145658,#145659,#145660,#145661,
#145662,#145663,#145664,#145665,#145666,#145667,#145668,#145669,#145670,
#145671,#145672,#145673,#145674,#145675,#145676,#145677,#145678,#145679,
#145680,#145681,#145682,#145683,#145684,#145685,#145686,#145687,#145688,
#145689,#145690,#145691,#145692,#145693,#145694,#145695,#145696,#145697,
#145698,#145699,#145700,#145701,#145702,#145703,#145704,#145705,#145706,
#145707,#145708,#145709,#145710,#145711,#145712,#145713,#145714,#145715,
#145716,#145717,#145718,#145719,#145720),(#145721,#145722,#145723,#145724,
#145725,#145726,#145727,#145728,#145729,#145730,#145731,#145732,#145733,
#145734,#145735,#145736,#145737,#145738,#145739,#145740,#145741,#145742,
#145743,#145744,#145745,#145746,#145747,#145748,#145749,#145750,#145751,
#145752,#145753,#145754,#145755,#145756,#145757,#145758,#145759,#145760,
#145761,#145762,#145763,#145764,#145765,#145766,#145767,#145768,#145769,
#145770,#145771,#145772,#145773,#145774,#145775,#145776,#145777,#145778,
#145779,#145780,#145781,#145782,#145783,#145784,#145785,#145786,#145787,
#145788,#145789,#145790,#145791,#145792,#145793,#145794,#145795,#145796,
#145797,#145798,#145799,#145800,#145801,#145802,#145803,#145804,#145805,
#145806,#145807),(#145808,#145809,#145810,#145811,#145812,#145813,#145814,
#145815,#145816,#145817,#145818,#145819,#145820,#145821,#145822,#145823,
#145824,#145825,#145826,#145827,#145828,#145829,#145830,#145831,#145832,
#145833,#145834,#145835,#145836,#145837,#145838,#145839,#145840,#145841,
#145842,#145843,#145844,#145845,#145846,#145847,#145848,#145849,#145850,
#145851,#145852,#145853,#145854,#145855,#145856,#145857,#145858,#145859,
#145860,#145861,#145862,#145863,#145864,#145865,#145866,#145867,#145868,
#145869,#145870,#145871,#145872,#145873,#145874,#145875,#145876,#145877,
#145878,#145879,#145880,#145881,#145882,#145883,#145884,#145885,#145886,
#145887,#145888,#145889,#145890,#145891,#145892,#145893,#145894),(#145895,
#145896,#145897,#145898,#145899,#145900,#145901,#145902,#145903,#145904,
#145905,#145906,#145907,#145908,#145909,#145910,#145911,#145912,#145913,
#145914,#145915,#145916,#145917,#145918,#145919,#145920,#145921,#145922,
#145923,#145924,#145925,#145926,#145927,#145928,#145929,#145930,#145931,
#145932,#145933,#145934,#145935,#145936,#145937,#145938,#145939,#145940,
#145941,#145942,#145943,#145944,#145945,#145946,#145947,#145948,#145949,
#145950,#145951,#145952,#145953,#145954,#145955,#145956,#145957,#145958,
#145959,#145960,#145961,#145962,#145963,#145964,#145965,#145966,#145967,
#145968,#145969,#145970,#145971,#145972,#145973,#145974,#145975,#145976,
#145977,#145978,#145979,#145980,#145981)),.UNSPECIFIED.,.F.,.F.,.F.,(4,
3,1,1,3,4),(4,1,1,1,1,1,1,1,1,1,1,1,1,1,1,1,1,1,1,1,1,1,1,1,1,1,1,1,1,1,
1,1,1,1,1,1,1,1,1,1,1,1,1,1,1,1,1,1,1,1,1,1,1,1,1,1,1,1,1,1,1,1,1,1,1,1,
1,1,1,1,1,1,1,1,1,1,1,1,1,1,1,1,1,1,4),(-0.855237294951358,-0.838467936226788,
-0.119781133745207,0.359343401242513,0.838467936230234,0.85540498854205),
(32.7241439763348,33.2152755694897,33.7064071626446,34.1975387557996,34.6886703489545,
35.1798019421094,35.6709335352643,36.1620651284192,36.6531967215741,37.1443283147291,
37.635459907884,38.1265915010389,38.6177230941938,39.1088546873487,39.5999862805036,
40.0911178736586,40.5822494668135,41.0733810599684,41.5645126531233,42.0556442462782,
42.5467758394332,43.0379074325881,43.529039025743,44.0201706188979,44.5113022120528,
45.0024338052078,45.4935653983627,45.9846969915176,46.4758285846725,46.9669601778274,
47.4580917709823,47.9492233641373,48.4403549572922,48.9314865504471,49.422618143602,
49.9137497367569,50.4048813299118,50.8960129230668,51.3871445162217,51.8782761093766,
52.3694077025315,52.8605392956864,53.3516708888414,53.8428024819963,54.3339340751512,
54.8250656683061,55.316197261461,55.8073288546159,56.2984604477709,56.7895920409258,
57.2807236340807,57.7718552272356,58.2629868203905,58.7541184135455,59.2452500067004,
59.7363815998553,60.2275131930102,60.7186447861651,61.20977637932,61.700907972475,
62.1920395656299,62.6831711587848,63.1743027519397,63.6654343450946,64.1565659382495,
64.6476975314045,65.1388291245594,65.6299607177143,66.1210923108692,66.6122239040241,
67.1033554971791,67.594487090334,68.0856186834889,68.5767502766438,69.0678818697987,
69.5590134629536,70.0501450561086,70.5412766492635,71.0324082424184,71.5235398355733,
72.0146714287282,72.5058030218832,72.9969346150381,73.488066208193,73.9791978013479),
 .UNSPECIFIED.);
#2154=B_SPLINE_SURFACE_WITH_KNOTS('',3,3,((#146422,#146423,#146424,#146425,
#146426,#146427,#146428,#146429,#146430,#146431,#146432,#146433,#146434,
#146435,#146436,#146437,#146438,#146439,#146440,#146441,#146442,#146443,
#146444,#146445,#146446,#146447,#146448,#146449,#146450,#146451,#146452,
#146453,#146454,#146455,#146456,#146457,#146458,#146459,#146460,#146461,
#146462,#146463,#146464,#146465,#146466,#146467,#146468,#146469,#146470,
#146471,#146472,#146473,#146474,#146475,#146476,#146477,#146478,#146479,
#146480,#146481,#146482,#146483,#146484,#146485,#146486,#146487,#146488,
#146489,#146490,#146491,#146492,#146493,#146494,#146495,#146496,#146497,
#146498,#146499,#146500,#146501,#146502,#146503,#146504,#146505,#146506,
#146507,#146508),(#146509,#146510,#146511,#146512,#146513,#146514,#146515,
#146516,#146517,#146518,#146519,#146520,#146521,#146522,#146523,#146524,
#146525,#146526,#146527,#146528,#146529,#146530,#146531,#146532,#146533,
#146534,#146535,#146536,#146537,#146538,#146539,#146540,#146541,#146542,
#146543,#146544,#146545,#146546,#146547,#146548,#146549,#146550,#146551,
#146552,#146553,#146554,#146555,#146556,#146557,#146558,#146559,#146560,
#146561,#146562,#146563,#146564,#146565,#146566,#146567,#146568,#146569,
#146570,#146571,#146572,#146573,#146574,#146575,#146576,#146577,#146578,
#146579,#146580,#146581,#146582,#146583,#146584,#146585,#146586,#146587,
#146588,#146589,#146590,#146591,#146592,#146593,#146594,#146595),(#146596,
#146597,#146598,#146599,#146600,#146601,#146602,#146603,#146604,#146605,
#146606,#146607,#146608,#146609,#146610,#146611,#146612,#146613,#146614,
#146615,#146616,#146617,#146618,#146619,#146620,#146621,#146622,#146623,
#146624,#146625,#146626,#146627,#146628,#146629,#146630,#146631,#146632,
#146633,#146634,#146635,#146636,#146637,#146638,#146639,#146640,#146641,
#146642,#146643,#146644,#146645,#146646,#146647,#146648,#146649,#146650,
#146651,#146652,#146653,#146654,#146655,#146656,#146657,#146658,#146659,
#146660,#146661,#146662,#146663,#146664,#146665,#146666,#146667,#146668,
#146669,#146670,#146671,#146672,#146673,#146674,#146675,#146676,#146677,
#146678,#146679,#146680,#146681,#146682),(#146683,#146684,#146685,#146686,
#146687,#146688,#146689,#146690,#146691,#146692,#146693,#146694,#146695,
#146696,#146697,#146698,#146699,#146700,#146701,#146702,#146703,#146704,
#146705,#146706,#146707,#146708,#146709,#146710,#146711,#146712,#146713,
#146714,#146715,#146716,#146717,#146718,#146719,#146720,#146721,#146722,
#146723,#146724,#146725,#146726,#146727,#146728,#146729,#146730,#146731,
#146732,#146733,#146734,#146735,#146736,#146737,#146738,#146739,#146740,
#146741,#146742,#146743,#146744,#146745,#146746,#146747,#146748,#146749,
#146750,#146751,#146752,#146753,#146754,#146755,#146756,#146757,#146758,
#146759,#146760,#146761,#146762,#146763,#146764,#146765,#146766,#146767,
#146768,#146769),(#146770,#146771,#146772,#146773,#146774,#146775,#146776,
#146777,#146778,#146779,#146780,#146781,#146782,#146783,#146784,#146785,
#146786,#146787,#146788,#146789,#146790,#146791,#146792,#146793,#146794,
#146795,#146796,#146797,#146798,#146799,#146800,#146801,#146802,#146803,
#146804,#146805,#146806,#146807,#146808,#146809,#146810,#146811,#146812,
#146813,#146814,#146815,#146816,#146817,#146818,#146819,#146820,#146821,
#146822,#146823,#146824,#146825,#146826,#146827,#146828,#146829,#146830,
#146831,#146832,#146833,#146834,#146835,#146836,#146837,#146838,#146839,
#146840,#146841,#146842,#146843,#146844,#146845,#146846,#146847,#146848,
#146849,#146850,#146851,#146852,#146853,#146854,#146855,#146856),(#146857,
#146858,#146859,#146860,#146861,#146862,#146863,#146864,#146865,#146866,
#146867,#146868,#146869,#146870,#146871,#146872,#146873,#146874,#146875,
#146876,#146877,#146878,#146879,#146880,#146881,#146882,#146883,#146884,
#146885,#146886,#146887,#146888,#146889,#146890,#146891,#146892,#146893,
#146894,#146895,#146896,#146897,#146898,#146899,#146900,#146901,#146902,
#146903,#146904,#146905,#146906,#146907,#146908,#146909,#146910,#146911,
#146912,#146913,#146914,#146915,#146916,#146917,#146918,#146919,#146920,
#146921,#146922,#146923,#146924,#146925,#146926,#146927,#146928,#146929,
#146930,#146931,#146932,#146933,#146934,#146935,#146936,#146937,#146938,
#146939,#146940,#146941,#146942,#146943),(#146944,#146945,#146946,#146947,
#146948,#146949,#146950,#146951,#146952,#146953,#146954,#146955,#146956,
#146957,#146958,#146959,#146960,#146961,#146962,#146963,#146964,#146965,
#146966,#146967,#146968,#146969,#146970,#146971,#146972,#146973,#146974,
#146975,#146976,#146977,#146978,#146979,#146980,#146981,#146982,#146983,
#146984,#146985,#146986,#146987,#146988,#146989,#146990,#146991,#146992,
#146993,#146994,#146995,#146996,#146997,#146998,#146999,#147000,#147001,
#147002,#147003,#147004,#147005,#147006,#147007,#147008,#147009,#147010,
#147011,#147012,#147013,#147014,#147015,#147016,#147017,#147018,#147019,
#147020,#147021,#147022,#147023,#147024,#147025,#147026,#147027,#147028,
#147029,#147030),(#147031,#147032,#147033,#147034,#147035,#147036,#147037,
#147038,#147039,#147040,#147041,#147042,#147043,#147044,#147045,#147046,
#147047,#147048,#147049,#147050,#147051,#147052,#147053,#147054,#147055,
#147056,#147057,#147058,#147059,#147060,#147061,#147062,#147063,#147064,
#147065,#147066,#147067,#147068,#147069,#147070,#147071,#147072,#147073,
#147074,#147075,#147076,#147077,#147078,#147079,#147080,#147081,#147082,
#147083,#147084,#147085,#147086,#147087,#147088,#147089,#147090,#147091,
#147092,#147093,#147094,#147095,#147096,#147097,#147098,#147099,#147100,
#147101,#147102,#147103,#147104,#147105,#147106,#147107,#147108,#147109,
#147110,#147111,#147112,#147113,#147114,#147115,#147116,#147117),(#147118,
#147119,#147120,#147121,#147122,#147123,#147124,#147125,#147126,#147127,
#147128,#147129,#147130,#147131,#147132,#147133,#147134,#147135,#147136,
#147137,#147138,#147139,#147140,#147141,#147142,#147143,#147144,#147145,
#147146,#147147,#147148,#147149,#147150,#147151,#147152,#147153,#147154,
#147155,#147156,#147157,#147158,#147159,#147160,#147161,#147162,#147163,
#147164,#147165,#147166,#147167,#147168,#147169,#147170,#147171,#147172,
#147173,#147174,#147175,#147176,#147177,#147178,#147179,#147180,#147181,
#147182,#147183,#147184,#147185,#147186,#147187,#147188,#147189,#147190,
#147191,#147192,#147193,#147194,#147195,#147196,#147197,#147198,#147199,
#147200,#147201,#147202,#147203,#147204),(#147205,#147206,#147207,#147208,
#147209,#147210,#147211,#147212,#147213,#147214,#147215,#147216,#147217,
#147218,#147219,#147220,#147221,#147222,#147223,#147224,#147225,#147226,
#147227,#147228,#147229,#147230,#147231,#147232,#147233,#147234,#147235,
#147236,#147237,#147238,#147239,#147240,#147241,#147242,#147243,#147244,
#147245,#147246,#147247,#147248,#147249,#147250,#147251,#147252,#147253,
#147254,#147255,#147256,#147257,#147258,#147259,#147260,#147261,#147262,
#147263,#147264,#147265,#147266,#147267,#147268,#147269,#147270,#147271,
#147272,#147273,#147274,#147275,#147276,#147277,#147278,#147279,#147280,
#147281,#147282,#147283,#147284,#147285,#147286,#147287,#147288,#147289,
#147290,#147291),(#147292,#147293,#147294,#147295,#147296,#147297,#147298,
#147299,#147300,#147301,#147302,#147303,#147304,#147305,#147306,#147307,
#147308,#147309,#147310,#147311,#147312,#147313,#147314,#147315,#147316,
#147317,#147318,#147319,#147320,#147321,#147322,#147323,#147324,#147325,
#147326,#147327,#147328,#147329,#147330,#147331,#147332,#147333,#147334,
#147335,#147336,#147337,#147338,#147339,#147340,#147341,#147342,#147343,
#147344,#147345,#147346,#147347,#147348,#147349,#147350,#147351,#147352,
#147353,#147354,#147355,#147356,#147357,#147358,#147359,#147360,#147361,
#147362,#147363,#147364,#147365,#147366,#147367,#147368,#147369,#147370,
#147371,#147372,#147373,#147374,#147375,#147376,#147377,#147378),(#147379,
#147380,#147381,#147382,#147383,#147384,#147385,#147386,#147387,#147388,
#147389,#147390,#147391,#147392,#147393,#147394,#147395,#147396,#147397,
#147398,#147399,#147400,#147401,#147402,#147403,#147404,#147405,#147406,
#147407,#147408,#147409,#147410,#147411,#147412,#147413,#147414,#147415,
#147416,#147417,#147418,#147419,#147420,#147421,#147422,#147423,#147424,
#147425,#147426,#147427,#147428,#147429,#147430,#147431,#147432,#147433,
#147434,#147435,#147436,#147437,#147438,#147439,#147440,#147441,#147442,
#147443,#147444,#147445,#147446,#147447,#147448,#147449,#147450,#147451,
#147452,#147453,#147454,#147455,#147456,#147457,#147458,#147459,#147460,
#147461,#147462,#147463,#147464,#147465)),.UNSPECIFIED.,.F.,.F.,.F.,(4,
3,1,1,3,4),(4,1,1,1,1,1,1,1,1,1,1,1,1,1,1,1,1,1,1,1,1,1,1,1,1,1,1,1,1,1,
1,1,1,1,1,1,1,1,1,1,1,1,1,1,1,1,1,1,1,1,1,1,1,1,1,1,1,1,1,1,1,1,1,1,1,1,
1,1,1,1,1,1,1,1,1,1,1,1,1,1,1,1,1,1,4),(-0.855237294951358,-0.838467936226788,
-0.119781133745207,0.359343401242513,0.838467936230234,0.85540498854205),
(32.7241439763348,33.2152755694897,33.7064071626446,34.1975387557996,34.6886703489545,
35.1798019421094,35.6709335352643,36.1620651284192,36.6531967215741,37.1443283147291,
37.635459907884,38.1265915010389,38.6177230941938,39.1088546873487,39.5999862805036,
40.0911178736586,40.5822494668135,41.0733810599684,41.5645126531233,42.0556442462782,
42.5467758394332,43.0379074325881,43.529039025743,44.0201706188979,44.5113022120528,
45.0024338052078,45.4935653983627,45.9846969915176,46.4758285846725,46.9669601778274,
47.4580917709823,47.9492233641373,48.4403549572922,48.9314865504471,49.422618143602,
49.9137497367569,50.4048813299118,50.8960129230668,51.3871445162217,51.8782761093766,
52.3694077025315,52.8605392956864,53.3516708888414,53.8428024819963,54.3339340751512,
54.8250656683061,55.316197261461,55.8073288546159,56.2984604477709,56.7895920409258,
57.2807236340807,57.7718552272356,58.2629868203905,58.7541184135455,59.2452500067004,
59.7363815998553,60.2275131930102,60.7186447861651,61.20977637932,61.700907972475,
62.1920395656299,62.6831711587848,63.1743027519397,63.6654343450946,64.1565659382495,
64.6476975314045,65.1388291245594,65.6299607177143,66.1210923108692,66.6122239040241,
67.1033554971791,67.594487090334,68.0856186834889,68.5767502766438,69.0678818697987,
69.5590134629536,70.0501450561086,70.5412766492635,71.0324082424184,71.5235398355733,
72.0146714287282,72.5058030218832,72.9969346150381,73.488066208193,73.9791978013479),
 .UNSPECIFIED.);
#2155=B_SPLINE_SURFACE_WITH_KNOTS('',3,3,((#148250,#148251,#148252,#148253,
#148254,#148255,#148256,#148257,#148258,#148259,#148260,#148261,#148262,
#148263,#148264,#148265,#148266,#148267,#148268,#148269,#148270,#148271,
#148272,#148273,#148274,#148275,#148276,#148277,#148278,#148279,#148280,
#148281,#148282,#148283,#148284,#148285,#148286,#148287,#148288,#148289,
#148290,#148291,#148292,#148293,#148294,#148295,#148296,#148297,#148298,
#148299,#148300,#148301,#148302,#148303,#148304,#148305,#148306,#148307,
#148308,#148309,#148310,#148311,#148312,#148313,#148314,#148315,#148316,
#148317,#148318,#148319,#148320,#148321,#148322,#148323,#148324,#148325,
#148326,#148327,#148328,#148329,#148330,#148331,#148332,#148333,#148334,
#148335,#148336),(#148337,#148338,#148339,#148340,#148341,#148342,#148343,
#148344,#148345,#148346,#148347,#148348,#148349,#148350,#148351,#148352,
#148353,#148354,#148355,#148356,#148357,#148358,#148359,#148360,#148361,
#148362,#148363,#148364,#148365,#148366,#148367,#148368,#148369,#148370,
#148371,#148372,#148373,#148374,#148375,#148376,#148377,#148378,#148379,
#148380,#148381,#148382,#148383,#148384,#148385,#148386,#148387,#148388,
#148389,#148390,#148391,#148392,#148393,#148394,#148395,#148396,#148397,
#148398,#148399,#148400,#148401,#148402,#148403,#148404,#148405,#148406,
#148407,#148408,#148409,#148410,#148411,#148412,#148413,#148414,#148415,
#148416,#148417,#148418,#148419,#148420,#148421,#148422,#148423),(#148424,
#148425,#148426,#148427,#148428,#148429,#148430,#148431,#148432,#148433,
#148434,#148435,#148436,#148437,#148438,#148439,#148440,#148441,#148442,
#148443,#148444,#148445,#148446,#148447,#148448,#148449,#148450,#148451,
#148452,#148453,#148454,#148455,#148456,#148457,#148458,#148459,#148460,
#148461,#148462,#148463,#148464,#148465,#148466,#148467,#148468,#148469,
#148470,#148471,#148472,#148473,#148474,#148475,#148476,#148477,#148478,
#148479,#148480,#148481,#148482,#148483,#148484,#148485,#148486,#148487,
#148488,#148489,#148490,#148491,#148492,#148493,#148494,#148495,#148496,
#148497,#148498,#148499,#148500,#148501,#148502,#148503,#148504,#148505,
#148506,#148507,#148508,#148509,#148510),(#148511,#148512,#148513,#148514,
#148515,#148516,#148517,#148518,#148519,#148520,#148521,#148522,#148523,
#148524,#148525,#148526,#148527,#148528,#148529,#148530,#148531,#148532,
#148533,#148534,#148535,#148536,#148537,#148538,#148539,#148540,#148541,
#148542,#148543,#148544,#148545,#148546,#148547,#148548,#148549,#148550,
#148551,#148552,#148553,#148554,#148555,#148556,#148557,#148558,#148559,
#148560,#148561,#148562,#148563,#148564,#148565,#148566,#148567,#148568,
#148569,#148570,#148571,#148572,#148573,#148574,#148575,#148576,#148577,
#148578,#148579,#148580,#148581,#148582,#148583,#148584,#148585,#148586,
#148587,#148588,#148589,#148590,#148591,#148592,#148593,#148594,#148595,
#148596,#148597),(#148598,#148599,#148600,#148601,#148602,#148603,#148604,
#148605,#148606,#148607,#148608,#148609,#148610,#148611,#148612,#148613,
#148614,#148615,#148616,#148617,#148618,#148619,#148620,#148621,#148622,
#148623,#148624,#148625,#148626,#148627,#148628,#148629,#148630,#148631,
#148632,#148633,#148634,#148635,#148636,#148637,#148638,#148639,#148640,
#148641,#148642,#148643,#148644,#148645,#148646,#148647,#148648,#148649,
#148650,#148651,#148652,#148653,#148654,#148655,#148656,#148657,#148658,
#148659,#148660,#148661,#148662,#148663,#148664,#148665,#148666,#148667,
#148668,#148669,#148670,#148671,#148672,#148673,#148674,#148675,#148676,
#148677,#148678,#148679,#148680,#148681,#148682,#148683,#148684),(#148685,
#148686,#148687,#148688,#148689,#148690,#148691,#148692,#148693,#148694,
#148695,#148696,#148697,#148698,#148699,#148700,#148701,#148702,#148703,
#148704,#148705,#148706,#148707,#148708,#148709,#148710,#148711,#148712,
#148713,#148714,#148715,#148716,#148717,#148718,#148719,#148720,#148721,
#148722,#148723,#148724,#148725,#148726,#148727,#148728,#148729,#148730,
#148731,#148732,#148733,#148734,#148735,#148736,#148737,#148738,#148739,
#148740,#148741,#148742,#148743,#148744,#148745,#148746,#148747,#148748,
#148749,#148750,#148751,#148752,#148753,#148754,#148755,#148756,#148757,
#148758,#148759,#148760,#148761,#148762,#148763,#148764,#148765,#148766,
#148767,#148768,#148769,#148770,#148771),(#148772,#148773,#148774,#148775,
#148776,#148777,#148778,#148779,#148780,#148781,#148782,#148783,#148784,
#148785,#148786,#148787,#148788,#148789,#148790,#148791,#148792,#148793,
#148794,#148795,#148796,#148797,#148798,#148799,#148800,#148801,#148802,
#148803,#148804,#148805,#148806,#148807,#148808,#148809,#148810,#148811,
#148812,#148813,#148814,#148815,#148816,#148817,#148818,#148819,#148820,
#148821,#148822,#148823,#148824,#148825,#148826,#148827,#148828,#148829,
#148830,#148831,#148832,#148833,#148834,#148835,#148836,#148837,#148838,
#148839,#148840,#148841,#148842,#148843,#148844,#148845,#148846,#148847,
#148848,#148849,#148850,#148851,#148852,#148853,#148854,#148855,#148856,
#148857,#148858),(#148859,#148860,#148861,#148862,#148863,#148864,#148865,
#148866,#148867,#148868,#148869,#148870,#148871,#148872,#148873,#148874,
#148875,#148876,#148877,#148878,#148879,#148880,#148881,#148882,#148883,
#148884,#148885,#148886,#148887,#148888,#148889,#148890,#148891,#148892,
#148893,#148894,#148895,#148896,#148897,#148898,#148899,#148900,#148901,
#148902,#148903,#148904,#148905,#148906,#148907,#148908,#148909,#148910,
#148911,#148912,#148913,#148914,#148915,#148916,#148917,#148918,#148919,
#148920,#148921,#148922,#148923,#148924,#148925,#148926,#148927,#148928,
#148929,#148930,#148931,#148932,#148933,#148934,#148935,#148936,#148937,
#148938,#148939,#148940,#148941,#148942,#148943,#148944,#148945),(#148946,
#148947,#148948,#148949,#148950,#148951,#148952,#148953,#148954,#148955,
#148956,#148957,#148958,#148959,#148960,#148961,#148962,#148963,#148964,
#148965,#148966,#148967,#148968,#148969,#148970,#148971,#148972,#148973,
#148974,#148975,#148976,#148977,#148978,#148979,#148980,#148981,#148982,
#148983,#148984,#148985,#148986,#148987,#148988,#148989,#148990,#148991,
#148992,#148993,#148994,#148995,#148996,#148997,#148998,#148999,#149000,
#149001,#149002,#149003,#149004,#149005,#149006,#149007,#149008,#149009,
#149010,#149011,#149012,#149013,#149014,#149015,#149016,#149017,#149018,
#149019,#149020,#149021,#149022,#149023,#149024,#149025,#149026,#149027,
#149028,#149029,#149030,#149031,#149032),(#149033,#149034,#149035,#149036,
#149037,#149038,#149039,#149040,#149041,#149042,#149043,#149044,#149045,
#149046,#149047,#149048,#149049,#149050,#149051,#149052,#149053,#149054,
#149055,#149056,#149057,#149058,#149059,#149060,#149061,#149062,#149063,
#149064,#149065,#149066,#149067,#149068,#149069,#149070,#149071,#149072,
#149073,#149074,#149075,#149076,#149077,#149078,#149079,#149080,#149081,
#149082,#149083,#149084,#149085,#149086,#149087,#149088,#149089,#149090,
#149091,#149092,#149093,#149094,#149095,#149096,#149097,#149098,#149099,
#149100,#149101,#149102,#149103,#149104,#149105,#149106,#149107,#149108,
#149109,#149110,#149111,#149112,#149113,#149114,#149115,#149116,#149117,
#149118,#149119),(#149120,#149121,#149122,#149123,#149124,#149125,#149126,
#149127,#149128,#149129,#149130,#149131,#149132,#149133,#149134,#149135,
#149136,#149137,#149138,#149139,#149140,#149141,#149142,#149143,#149144,
#149145,#149146,#149147,#149148,#149149,#149150,#149151,#149152,#149153,
#149154,#149155,#149156,#149157,#149158,#149159,#149160,#149161,#149162,
#149163,#149164,#149165,#149166,#149167,#149168,#149169,#149170,#149171,
#149172,#149173,#149174,#149175,#149176,#149177,#149178,#149179,#149180,
#149181,#149182,#149183,#149184,#149185,#149186,#149187,#149188,#149189,
#149190,#149191,#149192,#149193,#149194,#149195,#149196,#149197,#149198,
#149199,#149200,#149201,#149202,#149203,#149204,#149205,#149206),(#149207,
#149208,#149209,#149210,#149211,#149212,#149213,#149214,#149215,#149216,
#149217,#149218,#149219,#149220,#149221,#149222,#149223,#149224,#149225,
#149226,#149227,#149228,#149229,#149230,#149231,#149232,#149233,#149234,
#149235,#149236,#149237,#149238,#149239,#149240,#149241,#149242,#149243,
#149244,#149245,#149246,#149247,#149248,#149249,#149250,#149251,#149252,
#149253,#149254,#149255,#149256,#149257,#149258,#149259,#149260,#149261,
#149262,#149263,#149264,#149265,#149266,#149267,#149268,#149269,#149270,
#149271,#149272,#149273,#149274,#149275,#149276,#149277,#149278,#149279,
#149280,#149281,#149282,#149283,#149284,#149285,#149286,#149287,#149288,
#149289,#149290,#149291,#149292,#149293)),.UNSPECIFIED.,.F.,.F.,.F.,(4,
3,1,1,3,4),(4,1,1,1,1,1,1,1,1,1,1,1,1,1,1,1,1,1,1,1,1,1,1,1,1,1,1,1,1,1,
1,1,1,1,1,1,1,1,1,1,1,1,1,1,1,1,1,1,1,1,1,1,1,1,1,1,1,1,1,1,1,1,1,1,1,1,
1,1,1,1,1,1,1,1,1,1,1,1,1,1,1,1,1,1,4),(-0.855237294951358,-0.838467936226788,
-0.119781133745207,0.359343401242513,0.838467936230234,0.85540498854205),
(32.7241439763348,33.2152755694897,33.7064071626446,34.1975387557996,34.6886703489545,
35.1798019421094,35.6709335352643,36.1620651284192,36.6531967215741,37.1443283147291,
37.635459907884,38.1265915010389,38.6177230941938,39.1088546873487,39.5999862805036,
40.0911178736586,40.5822494668135,41.0733810599684,41.5645126531233,42.0556442462782,
42.5467758394332,43.0379074325881,43.529039025743,44.0201706188979,44.5113022120528,
45.0024338052078,45.4935653983627,45.9846969915176,46.4758285846725,46.9669601778274,
47.4580917709823,47.9492233641373,48.4403549572922,48.9314865504471,49.422618143602,
49.9137497367569,50.4048813299118,50.8960129230668,51.3871445162217,51.8782761093766,
52.3694077025315,52.8605392956864,53.3516708888414,53.8428024819963,54.3339340751512,
54.8250656683061,55.316197261461,55.8073288546159,56.2984604477709,56.7895920409258,
57.2807236340807,57.7718552272356,58.2629868203905,58.7541184135455,59.2452500067004,
59.7363815998553,60.2275131930102,60.7186447861651,61.20977637932,61.700907972475,
62.1920395656299,62.6831711587848,63.1743027519397,63.6654343450946,64.1565659382495,
64.6476975314045,65.1388291245594,65.6299607177143,66.1210923108692,66.6122239040241,
67.1033554971791,67.594487090334,68.0856186834889,68.5767502766438,69.0678818697987,
69.5590134629536,70.0501450561086,70.5412766492635,71.0324082424184,71.5235398355733,
72.0146714287282,72.5058030218832,72.9969346150381,73.488066208193,73.9791978013479),
 .UNSPECIFIED.);
#2156=B_SPLINE_SURFACE_WITH_KNOTS('',3,3,((#150118,#150119,#150120,#150121,
#150122,#150123,#150124,#150125,#150126,#150127,#150128,#150129,#150130,
#150131,#150132,#150133,#150134,#150135,#150136,#150137,#150138,#150139,
#150140,#150141,#150142,#150143,#150144,#150145,#150146,#150147,#150148,
#150149,#150150,#150151,#150152,#150153,#150154,#150155,#150156,#150157,
#150158,#150159,#150160,#150161,#150162,#150163,#150164,#150165,#150166,
#150167,#150168,#150169,#150170,#150171,#150172,#150173,#150174,#150175,
#150176,#150177,#150178,#150179,#150180,#150181,#150182,#150183,#150184,
#150185,#150186,#150187,#150188,#150189,#150190,#150191,#150192,#150193,
#150194,#150195,#150196,#150197,#150198,#150199,#150200,#150201,#150202,
#150203,#150204),(#150205,#150206,#150207,#150208,#150209,#150210,#150211,
#150212,#150213,#150214,#150215,#150216,#150217,#150218,#150219,#150220,
#150221,#150222,#150223,#150224,#150225,#150226,#150227,#150228,#150229,
#150230,#150231,#150232,#150233,#150234,#150235,#150236,#150237,#150238,
#150239,#150240,#150241,#150242,#150243,#150244,#150245,#150246,#150247,
#150248,#150249,#150250,#150251,#150252,#150253,#150254,#150255,#150256,
#150257,#150258,#150259,#150260,#150261,#150262,#150263,#150264,#150265,
#150266,#150267,#150268,#150269,#150270,#150271,#150272,#150273,#150274,
#150275,#150276,#150277,#150278,#150279,#150280,#150281,#150282,#150283,
#150284,#150285,#150286,#150287,#150288,#150289,#150290,#150291),(#150292,
#150293,#150294,#150295,#150296,#150297,#150298,#150299,#150300,#150301,
#150302,#150303,#150304,#150305,#150306,#150307,#150308,#150309,#150310,
#150311,#150312,#150313,#150314,#150315,#150316,#150317,#150318,#150319,
#150320,#150321,#150322,#150323,#150324,#150325,#150326,#150327,#150328,
#150329,#150330,#150331,#150332,#150333,#150334,#150335,#150336,#150337,
#150338,#150339,#150340,#150341,#150342,#150343,#150344,#150345,#150346,
#150347,#150348,#150349,#150350,#150351,#150352,#150353,#150354,#150355,
#150356,#150357,#150358,#150359,#150360,#150361,#150362,#150363,#150364,
#150365,#150366,#150367,#150368,#150369,#150370,#150371,#150372,#150373,
#150374,#150375,#150376,#150377,#150378),(#150379,#150380,#150381,#150382,
#150383,#150384,#150385,#150386,#150387,#150388,#150389,#150390,#150391,
#150392,#150393,#150394,#150395,#150396,#150397,#150398,#150399,#150400,
#150401,#150402,#150403,#150404,#150405,#150406,#150407,#150408,#150409,
#150410,#150411,#150412,#150413,#150414,#150415,#150416,#150417,#150418,
#150419,#150420,#150421,#150422,#150423,#150424,#150425,#150426,#150427,
#150428,#150429,#150430,#150431,#150432,#150433,#150434,#150435,#150436,
#150437,#150438,#150439,#150440,#150441,#150442,#150443,#150444,#150445,
#150446,#150447,#150448,#150449,#150450,#150451,#150452,#150453,#150454,
#150455,#150456,#150457,#150458,#150459,#150460,#150461,#150462,#150463,
#150464,#150465),(#150466,#150467,#150468,#150469,#150470,#150471,#150472,
#150473,#150474,#150475,#150476,#150477,#150478,#150479,#150480,#150481,
#150482,#150483,#150484,#150485,#150486,#150487,#150488,#150489,#150490,
#150491,#150492,#150493,#150494,#150495,#150496,#150497,#150498,#150499,
#150500,#150501,#150502,#150503,#150504,#150505,#150506,#150507,#150508,
#150509,#150510,#150511,#150512,#150513,#150514,#150515,#150516,#150517,
#150518,#150519,#150520,#150521,#150522,#150523,#150524,#150525,#150526,
#150527,#150528,#150529,#150530,#150531,#150532,#150533,#150534,#150535,
#150536,#150537,#150538,#150539,#150540,#150541,#150542,#150543,#150544,
#150545,#150546,#150547,#150548,#150549,#150550,#150551,#150552),(#150553,
#150554,#150555,#150556,#150557,#150558,#150559,#150560,#150561,#150562,
#150563,#150564,#150565,#150566,#150567,#150568,#150569,#150570,#150571,
#150572,#150573,#150574,#150575,#150576,#150577,#150578,#150579,#150580,
#150581,#150582,#150583,#150584,#150585,#150586,#150587,#150588,#150589,
#150590,#150591,#150592,#150593,#150594,#150595,#150596,#150597,#150598,
#150599,#150600,#150601,#150602,#150603,#150604,#150605,#150606,#150607,
#150608,#150609,#150610,#150611,#150612,#150613,#150614,#150615,#150616,
#150617,#150618,#150619,#150620,#150621,#150622,#150623,#150624,#150625,
#150626,#150627,#150628,#150629,#150630,#150631,#150632,#150633,#150634,
#150635,#150636,#150637,#150638,#150639),(#150640,#150641,#150642,#150643,
#150644,#150645,#150646,#150647,#150648,#150649,#150650,#150651,#150652,
#150653,#150654,#150655,#150656,#150657,#150658,#150659,#150660,#150661,
#150662,#150663,#150664,#150665,#150666,#150667,#150668,#150669,#150670,
#150671,#150672,#150673,#150674,#150675,#150676,#150677,#150678,#150679,
#150680,#150681,#150682,#150683,#150684,#150685,#150686,#150687,#150688,
#150689,#150690,#150691,#150692,#150693,#150694,#150695,#150696,#150697,
#150698,#150699,#150700,#150701,#150702,#150703,#150704,#150705,#150706,
#150707,#150708,#150709,#150710,#150711,#150712,#150713,#150714,#150715,
#150716,#150717,#150718,#150719,#150720,#150721,#150722,#150723,#150724,
#150725,#150726),(#150727,#150728,#150729,#150730,#150731,#150732,#150733,
#150734,#150735,#150736,#150737,#150738,#150739,#150740,#150741,#150742,
#150743,#150744,#150745,#150746,#150747,#150748,#150749,#150750,#150751,
#150752,#150753,#150754,#150755,#150756,#150757,#150758,#150759,#150760,
#150761,#150762,#150763,#150764,#150765,#150766,#150767,#150768,#150769,
#150770,#150771,#150772,#150773,#150774,#150775,#150776,#150777,#150778,
#150779,#150780,#150781,#150782,#150783,#150784,#150785,#150786,#150787,
#150788,#150789,#150790,#150791,#150792,#150793,#150794,#150795,#150796,
#150797,#150798,#150799,#150800,#150801,#150802,#150803,#150804,#150805,
#150806,#150807,#150808,#150809,#150810,#150811,#150812,#150813),(#150814,
#150815,#150816,#150817,#150818,#150819,#150820,#150821,#150822,#150823,
#150824,#150825,#150826,#150827,#150828,#150829,#150830,#150831,#150832,
#150833,#150834,#150835,#150836,#150837,#150838,#150839,#150840,#150841,
#150842,#150843,#150844,#150845,#150846,#150847,#150848,#150849,#150850,
#150851,#150852,#150853,#150854,#150855,#150856,#150857,#150858,#150859,
#150860,#150861,#150862,#150863,#150864,#150865,#150866,#150867,#150868,
#150869,#150870,#150871,#150872,#150873,#150874,#150875,#150876,#150877,
#150878,#150879,#150880,#150881,#150882,#150883,#150884,#150885,#150886,
#150887,#150888,#150889,#150890,#150891,#150892,#150893,#150894,#150895,
#150896,#150897,#150898,#150899,#150900),(#150901,#150902,#150903,#150904,
#150905,#150906,#150907,#150908,#150909,#150910,#150911,#150912,#150913,
#150914,#150915,#150916,#150917,#150918,#150919,#150920,#150921,#150922,
#150923,#150924,#150925,#150926,#150927,#150928,#150929,#150930,#150931,
#150932,#150933,#150934,#150935,#150936,#150937,#150938,#150939,#150940,
#150941,#150942,#150943,#150944,#150945,#150946,#150947,#150948,#150949,
#150950,#150951,#150952,#150953,#150954,#150955,#150956,#150957,#150958,
#150959,#150960,#150961,#150962,#150963,#150964,#150965,#150966,#150967,
#150968,#150969,#150970,#150971,#150972,#150973,#150974,#150975,#150976,
#150977,#150978,#150979,#150980,#150981,#150982,#150983,#150984,#150985,
#150986,#150987),(#150988,#150989,#150990,#150991,#150992,#150993,#150994,
#150995,#150996,#150997,#150998,#150999,#151000,#151001,#151002,#151003,
#151004,#151005,#151006,#151007,#151008,#151009,#151010,#151011,#151012,
#151013,#151014,#151015,#151016,#151017,#151018,#151019,#151020,#151021,
#151022,#151023,#151024,#151025,#151026,#151027,#151028,#151029,#151030,
#151031,#151032,#151033,#151034,#151035,#151036,#151037,#151038,#151039,
#151040,#151041,#151042,#151043,#151044,#151045,#151046,#151047,#151048,
#151049,#151050,#151051,#151052,#151053,#151054,#151055,#151056,#151057,
#151058,#151059,#151060,#151061,#151062,#151063,#151064,#151065,#151066,
#151067,#151068,#151069,#151070,#151071,#151072,#151073,#151074),(#151075,
#151076,#151077,#151078,#151079,#151080,#151081,#151082,#151083,#151084,
#151085,#151086,#151087,#151088,#151089,#151090,#151091,#151092,#151093,
#151094,#151095,#151096,#151097,#151098,#151099,#151100,#151101,#151102,
#151103,#151104,#151105,#151106,#151107,#151108,#151109,#151110,#151111,
#151112,#151113,#151114,#151115,#151116,#151117,#151118,#151119,#151120,
#151121,#151122,#151123,#151124,#151125,#151126,#151127,#151128,#151129,
#151130,#151131,#151132,#151133,#151134,#151135,#151136,#151137,#151138,
#151139,#151140,#151141,#151142,#151143,#151144,#151145,#151146,#151147,
#151148,#151149,#151150,#151151,#151152,#151153,#151154,#151155,#151156,
#151157,#151158,#151159,#151160,#151161)),.UNSPECIFIED.,.F.,.F.,.F.,(4,
3,1,1,3,4),(4,1,1,1,1,1,1,1,1,1,1,1,1,1,1,1,1,1,1,1,1,1,1,1,1,1,1,1,1,1,
1,1,1,1,1,1,1,1,1,1,1,1,1,1,1,1,1,1,1,1,1,1,1,1,1,1,1,1,1,1,1,1,1,1,1,1,
1,1,1,1,1,1,1,1,1,1,1,1,1,1,1,1,1,1,4),(-0.855237294951358,-0.838467936226788,
-0.119781133745207,0.359343401242513,0.838467936230234,0.85540498854205),
(32.7241439763348,33.2152755694897,33.7064071626446,34.1975387557996,34.6886703489545,
35.1798019421094,35.6709335352643,36.1620651284192,36.6531967215741,37.1443283147291,
37.635459907884,38.1265915010389,38.6177230941938,39.1088546873487,39.5999862805036,
40.0911178736586,40.5822494668135,41.0733810599684,41.5645126531233,42.0556442462782,
42.5467758394332,43.0379074325881,43.529039025743,44.0201706188979,44.5113022120528,
45.0024338052078,45.4935653983627,45.9846969915176,46.4758285846725,46.9669601778274,
47.4580917709823,47.9492233641373,48.4403549572922,48.9314865504471,49.422618143602,
49.9137497367569,50.4048813299118,50.8960129230668,51.3871445162217,51.8782761093766,
52.3694077025315,52.8605392956864,53.3516708888414,53.8428024819963,54.3339340751512,
54.8250656683061,55.316197261461,55.8073288546159,56.2984604477709,56.7895920409258,
57.2807236340807,57.7718552272356,58.2629868203905,58.7541184135455,59.2452500067004,
59.7363815998553,60.2275131930102,60.7186447861651,61.20977637932,61.700907972475,
62.1920395656299,62.6831711587848,63.1743027519397,63.6654343450946,64.1565659382495,
64.6476975314045,65.1388291245594,65.6299607177143,66.1210923108692,66.6122239040241,
67.1033554971791,67.594487090334,68.0856186834889,68.5767502766438,69.0678818697987,
69.5590134629536,70.0501450561086,70.5412766492635,71.0324082424184,71.5235398355733,
72.0146714287282,72.5058030218832,72.9969346150381,73.488066208193,73.9791978013479),
 .UNSPECIFIED.);
#2157=B_SPLINE_SURFACE_WITH_KNOTS('',3,3,((#151311,#151312,#151313,#151314,
#151315,#151316,#151317,#151318,#151319,#151320,#151321,#151322,#151323,
#151324,#151325,#151326,#151327,#151328,#151329,#151330,#151331,#151332,
#151333,#151334,#151335,#151336,#151337,#151338,#151339,#151340,#151341,
#151342,#151343,#151344,#151345,#151346,#151347,#151348,#151349,#151350,
#151351,#151352,#151353,#151354,#151355,#151356,#151357,#151358,#151359,
#151360,#151361,#151362,#151363,#151364,#151365,#151366,#151367,#151368,
#151369,#151370,#151371,#151372,#151373,#151374,#151375,#151376,#151377,
#151378,#151379,#151380,#151381,#151382,#151383,#151384,#151385,#151386,
#151387,#151388,#151389,#151390,#151391,#151392,#151393,#151394,#151395,
#151396,#151397),(#151398,#151399,#151400,#151401,#151402,#151403,#151404,
#151405,#151406,#151407,#151408,#151409,#151410,#151411,#151412,#151413,
#151414,#151415,#151416,#151417,#151418,#151419,#151420,#151421,#151422,
#151423,#151424,#151425,#151426,#151427,#151428,#151429,#151430,#151431,
#151432,#151433,#151434,#151435,#151436,#151437,#151438,#151439,#151440,
#151441,#151442,#151443,#151444,#151445,#151446,#151447,#151448,#151449,
#151450,#151451,#151452,#151453,#151454,#151455,#151456,#151457,#151458,
#151459,#151460,#151461,#151462,#151463,#151464,#151465,#151466,#151467,
#151468,#151469,#151470,#151471,#151472,#151473,#151474,#151475,#151476,
#151477,#151478,#151479,#151480,#151481,#151482,#151483,#151484),(#151485,
#151486,#151487,#151488,#151489,#151490,#151491,#151492,#151493,#151494,
#151495,#151496,#151497,#151498,#151499,#151500,#151501,#151502,#151503,
#151504,#151505,#151506,#151507,#151508,#151509,#151510,#151511,#151512,
#151513,#151514,#151515,#151516,#151517,#151518,#151519,#151520,#151521,
#151522,#151523,#151524,#151525,#151526,#151527,#151528,#151529,#151530,
#151531,#151532,#151533,#151534,#151535,#151536,#151537,#151538,#151539,
#151540,#151541,#151542,#151543,#151544,#151545,#151546,#151547,#151548,
#151549,#151550,#151551,#151552,#151553,#151554,#151555,#151556,#151557,
#151558,#151559,#151560,#151561,#151562,#151563,#151564,#151565,#151566,
#151567,#151568,#151569,#151570,#151571),(#151572,#151573,#151574,#151575,
#151576,#151577,#151578,#151579,#151580,#151581,#151582,#151583,#151584,
#151585,#151586,#151587,#151588,#151589,#151590,#151591,#151592,#151593,
#151594,#151595,#151596,#151597,#151598,#151599,#151600,#151601,#151602,
#151603,#151604,#151605,#151606,#151607,#151608,#151609,#151610,#151611,
#151612,#151613,#151614,#151615,#151616,#151617,#151618,#151619,#151620,
#151621,#151622,#151623,#151624,#151625,#151626,#151627,#151628,#151629,
#151630,#151631,#151632,#151633,#151634,#151635,#151636,#151637,#151638,
#151639,#151640,#151641,#151642,#151643,#151644,#151645,#151646,#151647,
#151648,#151649,#151650,#151651,#151652,#151653,#151654,#151655,#151656,
#151657,#151658),(#151659,#151660,#151661,#151662,#151663,#151664,#151665,
#151666,#151667,#151668,#151669,#151670,#151671,#151672,#151673,#151674,
#151675,#151676,#151677,#151678,#151679,#151680,#151681,#151682,#151683,
#151684,#151685,#151686,#151687,#151688,#151689,#151690,#151691,#151692,
#151693,#151694,#151695,#151696,#151697,#151698,#151699,#151700,#151701,
#151702,#151703,#151704,#151705,#151706,#151707,#151708,#151709,#151710,
#151711,#151712,#151713,#151714,#151715,#151716,#151717,#151718,#151719,
#151720,#151721,#151722,#151723,#151724,#151725,#151726,#151727,#151728,
#151729,#151730,#151731,#151732,#151733,#151734,#151735,#151736,#151737,
#151738,#151739,#151740,#151741,#151742,#151743,#151744,#151745),(#151746,
#151747,#151748,#151749,#151750,#151751,#151752,#151753,#151754,#151755,
#151756,#151757,#151758,#151759,#151760,#151761,#151762,#151763,#151764,
#151765,#151766,#151767,#151768,#151769,#151770,#151771,#151772,#151773,
#151774,#151775,#151776,#151777,#151778,#151779,#151780,#151781,#151782,
#151783,#151784,#151785,#151786,#151787,#151788,#151789,#151790,#151791,
#151792,#151793,#151794,#151795,#151796,#151797,#151798,#151799,#151800,
#151801,#151802,#151803,#151804,#151805,#151806,#151807,#151808,#151809,
#151810,#151811,#151812,#151813,#151814,#151815,#151816,#151817,#151818,
#151819,#151820,#151821,#151822,#151823,#151824,#151825,#151826,#151827,
#151828,#151829,#151830,#151831,#151832),(#151833,#151834,#151835,#151836,
#151837,#151838,#151839,#151840,#151841,#151842,#151843,#151844,#151845,
#151846,#151847,#151848,#151849,#151850,#151851,#151852,#151853,#151854,
#151855,#151856,#151857,#151858,#151859,#151860,#151861,#151862,#151863,
#151864,#151865,#151866,#151867,#151868,#151869,#151870,#151871,#151872,
#151873,#151874,#151875,#151876,#151877,#151878,#151879,#151880,#151881,
#151882,#151883,#151884,#151885,#151886,#151887,#151888,#151889,#151890,
#151891,#151892,#151893,#151894,#151895,#151896,#151897,#151898,#151899,
#151900,#151901,#151902,#151903,#151904,#151905,#151906,#151907,#151908,
#151909,#151910,#151911,#151912,#151913,#151914,#151915,#151916,#151917,
#151918,#151919),(#151920,#151921,#151922,#151923,#151924,#151925,#151926,
#151927,#151928,#151929,#151930,#151931,#151932,#151933,#151934,#151935,
#151936,#151937,#151938,#151939,#151940,#151941,#151942,#151943,#151944,
#151945,#151946,#151947,#151948,#151949,#151950,#151951,#151952,#151953,
#151954,#151955,#151956,#151957,#151958,#151959,#151960,#151961,#151962,
#151963,#151964,#151965,#151966,#151967,#151968,#151969,#151970,#151971,
#151972,#151973,#151974,#151975,#151976,#151977,#151978,#151979,#151980,
#151981,#151982,#151983,#151984,#151985,#151986,#151987,#151988,#151989,
#151990,#151991,#151992,#151993,#151994,#151995,#151996,#151997,#151998,
#151999,#152000,#152001,#152002,#152003,#152004,#152005,#152006),(#152007,
#152008,#152009,#152010,#152011,#152012,#152013,#152014,#152015,#152016,
#152017,#152018,#152019,#152020,#152021,#152022,#152023,#152024,#152025,
#152026,#152027,#152028,#152029,#152030,#152031,#152032,#152033,#152034,
#152035,#152036,#152037,#152038,#152039,#152040,#152041,#152042,#152043,
#152044,#152045,#152046,#152047,#152048,#152049,#152050,#152051,#152052,
#152053,#152054,#152055,#152056,#152057,#152058,#152059,#152060,#152061,
#152062,#152063,#152064,#152065,#152066,#152067,#152068,#152069,#152070,
#152071,#152072,#152073,#152074,#152075,#152076,#152077,#152078,#152079,
#152080,#152081,#152082,#152083,#152084,#152085,#152086,#152087,#152088,
#152089,#152090,#152091,#152092,#152093),(#152094,#152095,#152096,#152097,
#152098,#152099,#152100,#152101,#152102,#152103,#152104,#152105,#152106,
#152107,#152108,#152109,#152110,#152111,#152112,#152113,#152114,#152115,
#152116,#152117,#152118,#152119,#152120,#152121,#152122,#152123,#152124,
#152125,#152126,#152127,#152128,#152129,#152130,#152131,#152132,#152133,
#152134,#152135,#152136,#152137,#152138,#152139,#152140,#152141,#152142,
#152143,#152144,#152145,#152146,#152147,#152148,#152149,#152150,#152151,
#152152,#152153,#152154,#152155,#152156,#152157,#152158,#152159,#152160,
#152161,#152162,#152163,#152164,#152165,#152166,#152167,#152168,#152169,
#152170,#152171,#152172,#152173,#152174,#152175,#152176,#152177,#152178,
#152179,#152180),(#152181,#152182,#152183,#152184,#152185,#152186,#152187,
#152188,#152189,#152190,#152191,#152192,#152193,#152194,#152195,#152196,
#152197,#152198,#152199,#152200,#152201,#152202,#152203,#152204,#152205,
#152206,#152207,#152208,#152209,#152210,#152211,#152212,#152213,#152214,
#152215,#152216,#152217,#152218,#152219,#152220,#152221,#152222,#152223,
#152224,#152225,#152226,#152227,#152228,#152229,#152230,#152231,#152232,
#152233,#152234,#152235,#152236,#152237,#152238,#152239,#152240,#152241,
#152242,#152243,#152244,#152245,#152246,#152247,#152248,#152249,#152250,
#152251,#152252,#152253,#152254,#152255,#152256,#152257,#152258,#152259,
#152260,#152261,#152262,#152263,#152264,#152265,#152266,#152267),(#152268,
#152269,#152270,#152271,#152272,#152273,#152274,#152275,#152276,#152277,
#152278,#152279,#152280,#152281,#152282,#152283,#152284,#152285,#152286,
#152287,#152288,#152289,#152290,#152291,#152292,#152293,#152294,#152295,
#152296,#152297,#152298,#152299,#152300,#152301,#152302,#152303,#152304,
#152305,#152306,#152307,#152308,#152309,#152310,#152311,#152312,#152313,
#152314,#152315,#152316,#152317,#152318,#152319,#152320,#152321,#152322,
#152323,#152324,#152325,#152326,#152327,#152328,#152329,#152330,#152331,
#152332,#152333,#152334,#152335,#152336,#152337,#152338,#152339,#152340,
#152341,#152342,#152343,#152344,#152345,#152346,#152347,#152348,#152349,
#152350,#152351,#152352,#152353,#152354)),.UNSPECIFIED.,.F.,.F.,.F.,(4,
3,1,1,3,4),(4,1,1,1,1,1,1,1,1,1,1,1,1,1,1,1,1,1,1,1,1,1,1,1,1,1,1,1,1,1,
1,1,1,1,1,1,1,1,1,1,1,1,1,1,1,1,1,1,1,1,1,1,1,1,1,1,1,1,1,1,1,1,1,1,1,1,
1,1,1,1,1,1,1,1,1,1,1,1,1,1,1,1,1,1,4),(-0.855237294951358,-0.838467936226788,
-0.119781133745207,0.359343401242513,0.838467936230234,0.85540498854205),
(32.7241439763348,33.2152755694897,33.7064071626446,34.1975387557996,34.6886703489545,
35.1798019421094,35.6709335352643,36.1620651284192,36.6531967215741,37.1443283147291,
37.635459907884,38.1265915010389,38.6177230941938,39.1088546873487,39.5999862805036,
40.0911178736586,40.5822494668135,41.0733810599684,41.5645126531233,42.0556442462782,
42.5467758394332,43.0379074325881,43.529039025743,44.0201706188979,44.5113022120528,
45.0024338052078,45.4935653983627,45.9846969915176,46.4758285846725,46.9669601778274,
47.4580917709823,47.9492233641373,48.4403549572922,48.9314865504471,49.422618143602,
49.9137497367569,50.4048813299118,50.8960129230668,51.3871445162217,51.8782761093766,
52.3694077025315,52.8605392956864,53.3516708888414,53.8428024819963,54.3339340751512,
54.8250656683061,55.316197261461,55.8073288546159,56.2984604477709,56.7895920409258,
57.2807236340807,57.7718552272356,58.2629868203905,58.7541184135455,59.2452500067004,
59.7363815998553,60.2275131930102,60.7186447861651,61.20977637932,61.700907972475,
62.1920395656299,62.6831711587848,63.1743027519397,63.6654343450946,64.1565659382495,
64.6476975314045,65.1388291245594,65.6299607177143,66.1210923108692,66.6122239040241,
67.1033554971791,67.594487090334,68.0856186834889,68.5767502766438,69.0678818697987,
69.5590134629536,70.0501450561086,70.5412766492635,71.0324082424184,71.5235398355733,
72.0146714287282,72.5058030218832,72.9969346150381,73.488066208193,73.9791978013479),
 .UNSPECIFIED.);
#2158=B_SPLINE_SURFACE_WITH_KNOTS('',3,3,((#152434,#152435,#152436,#152437,
#152438,#152439,#152440,#152441,#152442,#152443,#152444,#152445,#152446,
#152447,#152448,#152449,#152450,#152451,#152452,#152453,#152454,#152455,
#152456,#152457,#152458,#152459,#152460,#152461,#152462,#152463,#152464,
#152465,#152466,#152467,#152468,#152469,#152470,#152471,#152472,#152473,
#152474,#152475,#152476,#152477,#152478,#152479,#152480,#152481,#152482,
#152483,#152484,#152485,#152486,#152487,#152488,#152489,#152490,#152491,
#152492,#152493,#152494,#152495,#152496,#152497,#152498,#152499,#152500,
#152501,#152502,#152503,#152504,#152505,#152506,#152507,#152508,#152509,
#152510,#152511,#152512,#152513,#152514,#152515,#152516,#152517,#152518,
#152519,#152520),(#152521,#152522,#152523,#152524,#152525,#152526,#152527,
#152528,#152529,#152530,#152531,#152532,#152533,#152534,#152535,#152536,
#152537,#152538,#152539,#152540,#152541,#152542,#152543,#152544,#152545,
#152546,#152547,#152548,#152549,#152550,#152551,#152552,#152553,#152554,
#152555,#152556,#152557,#152558,#152559,#152560,#152561,#152562,#152563,
#152564,#152565,#152566,#152567,#152568,#152569,#152570,#152571,#152572,
#152573,#152574,#152575,#152576,#152577,#152578,#152579,#152580,#152581,
#152582,#152583,#152584,#152585,#152586,#152587,#152588,#152589,#152590,
#152591,#152592,#152593,#152594,#152595,#152596,#152597,#152598,#152599,
#152600,#152601,#152602,#152603,#152604,#152605,#152606,#152607),(#152608,
#152609,#152610,#152611,#152612,#152613,#152614,#152615,#152616,#152617,
#152618,#152619,#152620,#152621,#152622,#152623,#152624,#152625,#152626,
#152627,#152628,#152629,#152630,#152631,#152632,#152633,#152634,#152635,
#152636,#152637,#152638,#152639,#152640,#152641,#152642,#152643,#152644,
#152645,#152646,#152647,#152648,#152649,#152650,#152651,#152652,#152653,
#152654,#152655,#152656,#152657,#152658,#152659,#152660,#152661,#152662,
#152663,#152664,#152665,#152666,#152667,#152668,#152669,#152670,#152671,
#152672,#152673,#152674,#152675,#152676,#152677,#152678,#152679,#152680,
#152681,#152682,#152683,#152684,#152685,#152686,#152687,#152688,#152689,
#152690,#152691,#152692,#152693,#152694),(#152695,#152696,#152697,#152698,
#152699,#152700,#152701,#152702,#152703,#152704,#152705,#152706,#152707,
#152708,#152709,#152710,#152711,#152712,#152713,#152714,#152715,#152716,
#152717,#152718,#152719,#152720,#152721,#152722,#152723,#152724,#152725,
#152726,#152727,#152728,#152729,#152730,#152731,#152732,#152733,#152734,
#152735,#152736,#152737,#152738,#152739,#152740,#152741,#152742,#152743,
#152744,#152745,#152746,#152747,#152748,#152749,#152750,#152751,#152752,
#152753,#152754,#152755,#152756,#152757,#152758,#152759,#152760,#152761,
#152762,#152763,#152764,#152765,#152766,#152767,#152768,#152769,#152770,
#152771,#152772,#152773,#152774,#152775,#152776,#152777,#152778,#152779,
#152780,#152781),(#152782,#152783,#152784,#152785,#152786,#152787,#152788,
#152789,#152790,#152791,#152792,#152793,#152794,#152795,#152796,#152797,
#152798,#152799,#152800,#152801,#152802,#152803,#152804,#152805,#152806,
#152807,#152808,#152809,#152810,#152811,#152812,#152813,#152814,#152815,
#152816,#152817,#152818,#152819,#152820,#152821,#152822,#152823,#152824,
#152825,#152826,#152827,#152828,#152829,#152830,#152831,#152832,#152833,
#152834,#152835,#152836,#152837,#152838,#152839,#152840,#152841,#152842,
#152843,#152844,#152845,#152846,#152847,#152848,#152849,#152850,#152851,
#152852,#152853,#152854,#152855,#152856,#152857,#152858,#152859,#152860,
#152861,#152862,#152863,#152864,#152865,#152866,#152867,#152868),(#152869,
#152870,#152871,#152872,#152873,#152874,#152875,#152876,#152877,#152878,
#152879,#152880,#152881,#152882,#152883,#152884,#152885,#152886,#152887,
#152888,#152889,#152890,#152891,#152892,#152893,#152894,#152895,#152896,
#152897,#152898,#152899,#152900,#152901,#152902,#152903,#152904,#152905,
#152906,#152907,#152908,#152909,#152910,#152911,#152912,#152913,#152914,
#152915,#152916,#152917,#152918,#152919,#152920,#152921,#152922,#152923,
#152924,#152925,#152926,#152927,#152928,#152929,#152930,#152931,#152932,
#152933,#152934,#152935,#152936,#152937,#152938,#152939,#152940,#152941,
#152942,#152943,#152944,#152945,#152946,#152947,#152948,#152949,#152950,
#152951,#152952,#152953,#152954,#152955),(#152956,#152957,#152958,#152959,
#152960,#152961,#152962,#152963,#152964,#152965,#152966,#152967,#152968,
#152969,#152970,#152971,#152972,#152973,#152974,#152975,#152976,#152977,
#152978,#152979,#152980,#152981,#152982,#152983,#152984,#152985,#152986,
#152987,#152988,#152989,#152990,#152991,#152992,#152993,#152994,#152995,
#152996,#152997,#152998,#152999,#153000,#153001,#153002,#153003,#153004,
#153005,#153006,#153007,#153008,#153009,#153010,#153011,#153012,#153013,
#153014,#153015,#153016,#153017,#153018,#153019,#153020,#153021,#153022,
#153023,#153024,#153025,#153026,#153027,#153028,#153029,#153030,#153031,
#153032,#153033,#153034,#153035,#153036,#153037,#153038,#153039,#153040,
#153041,#153042),(#153043,#153044,#153045,#153046,#153047,#153048,#153049,
#153050,#153051,#153052,#153053,#153054,#153055,#153056,#153057,#153058,
#153059,#153060,#153061,#153062,#153063,#153064,#153065,#153066,#153067,
#153068,#153069,#153070,#153071,#153072,#153073,#153074,#153075,#153076,
#153077,#153078,#153079,#153080,#153081,#153082,#153083,#153084,#153085,
#153086,#153087,#153088,#153089,#153090,#153091,#153092,#153093,#153094,
#153095,#153096,#153097,#153098,#153099,#153100,#153101,#153102,#153103,
#153104,#153105,#153106,#153107,#153108,#153109,#153110,#153111,#153112,
#153113,#153114,#153115,#153116,#153117,#153118,#153119,#153120,#153121,
#153122,#153123,#153124,#153125,#153126,#153127,#153128,#153129),(#153130,
#153131,#153132,#153133,#153134,#153135,#153136,#153137,#153138,#153139,
#153140,#153141,#153142,#153143,#153144,#153145,#153146,#153147,#153148,
#153149,#153150,#153151,#153152,#153153,#153154,#153155,#153156,#153157,
#153158,#153159,#153160,#153161,#153162,#153163,#153164,#153165,#153166,
#153167,#153168,#153169,#153170,#153171,#153172,#153173,#153174,#153175,
#153176,#153177,#153178,#153179,#153180,#153181,#153182,#153183,#153184,
#153185,#153186,#153187,#153188,#153189,#153190,#153191,#153192,#153193,
#153194,#153195,#153196,#153197,#153198,#153199,#153200,#153201,#153202,
#153203,#153204,#153205,#153206,#153207,#153208,#153209,#153210,#153211,
#153212,#153213,#153214,#153215,#153216),(#153217,#153218,#153219,#153220,
#153221,#153222,#153223,#153224,#153225,#153226,#153227,#153228,#153229,
#153230,#153231,#153232,#153233,#153234,#153235,#153236,#153237,#153238,
#153239,#153240,#153241,#153242,#153243,#153244,#153245,#153246,#153247,
#153248,#153249,#153250,#153251,#153252,#153253,#153254,#153255,#153256,
#153257,#153258,#153259,#153260,#153261,#153262,#153263,#153264,#153265,
#153266,#153267,#153268,#153269,#153270,#153271,#153272,#153273,#153274,
#153275,#153276,#153277,#153278,#153279,#153280,#153281,#153282,#153283,
#153284,#153285,#153286,#153287,#153288,#153289,#153290,#153291,#153292,
#153293,#153294,#153295,#153296,#153297,#153298,#153299,#153300,#153301,
#153302,#153303),(#153304,#153305,#153306,#153307,#153308,#153309,#153310,
#153311,#153312,#153313,#153314,#153315,#153316,#153317,#153318,#153319,
#153320,#153321,#153322,#153323,#153324,#153325,#153326,#153327,#153328,
#153329,#153330,#153331,#153332,#153333,#153334,#153335,#153336,#153337,
#153338,#153339,#153340,#153341,#153342,#153343,#153344,#153345,#153346,
#153347,#153348,#153349,#153350,#153351,#153352,#153353,#153354,#153355,
#153356,#153357,#153358,#153359,#153360,#153361,#153362,#153363,#153364,
#153365,#153366,#153367,#153368,#153369,#153370,#153371,#153372,#153373,
#153374,#153375,#153376,#153377,#153378,#153379,#153380,#153381,#153382,
#153383,#153384,#153385,#153386,#153387,#153388,#153389,#153390),(#153391,
#153392,#153393,#153394,#153395,#153396,#153397,#153398,#153399,#153400,
#153401,#153402,#153403,#153404,#153405,#153406,#153407,#153408,#153409,
#153410,#153411,#153412,#153413,#153414,#153415,#153416,#153417,#153418,
#153419,#153420,#153421,#153422,#153423,#153424,#153425,#153426,#153427,
#153428,#153429,#153430,#153431,#153432,#153433,#153434,#153435,#153436,
#153437,#153438,#153439,#153440,#153441,#153442,#153443,#153444,#153445,
#153446,#153447,#153448,#153449,#153450,#153451,#153452,#153453,#153454,
#153455,#153456,#153457,#153458,#153459,#153460,#153461,#153462,#153463,
#153464,#153465,#153466,#153467,#153468,#153469,#153470,#153471,#153472,
#153473,#153474,#153475,#153476,#153477)),.UNSPECIFIED.,.F.,.F.,.F.,(4,
3,1,1,3,4),(4,1,1,1,1,1,1,1,1,1,1,1,1,1,1,1,1,1,1,1,1,1,1,1,1,1,1,1,1,1,
1,1,1,1,1,1,1,1,1,1,1,1,1,1,1,1,1,1,1,1,1,1,1,1,1,1,1,1,1,1,1,1,1,1,1,1,
1,1,1,1,1,1,1,1,1,1,1,1,1,1,1,1,1,1,4),(-0.855237294951358,-0.838467936226788,
-0.119781133745207,0.359343401242513,0.838467936230234,0.85540498854205),
(32.7241439763348,33.2152755694897,33.7064071626446,34.1975387557996,34.6886703489545,
35.1798019421094,35.6709335352643,36.1620651284192,36.6531967215741,37.1443283147291,
37.635459907884,38.1265915010389,38.6177230941938,39.1088546873487,39.5999862805036,
40.0911178736586,40.5822494668135,41.0733810599684,41.5645126531233,42.0556442462782,
42.5467758394332,43.0379074325881,43.529039025743,44.0201706188979,44.5113022120528,
45.0024338052078,45.4935653983627,45.9846969915176,46.4758285846725,46.9669601778274,
47.4580917709823,47.9492233641373,48.4403549572922,48.9314865504471,49.422618143602,
49.9137497367569,50.4048813299118,50.8960129230668,51.3871445162217,51.8782761093766,
52.3694077025315,52.8605392956864,53.3516708888414,53.8428024819963,54.3339340751512,
54.8250656683061,55.316197261461,55.8073288546159,56.2984604477709,56.7895920409258,
57.2807236340807,57.7718552272356,58.2629868203905,58.7541184135455,59.2452500067004,
59.7363815998553,60.2275131930102,60.7186447861651,61.20977637932,61.700907972475,
62.1920395656299,62.6831711587848,63.1743027519397,63.6654343450946,64.1565659382495,
64.6476975314045,65.1388291245594,65.6299607177143,66.1210923108692,66.6122239040241,
67.1033554971791,67.594487090334,68.0856186834889,68.5767502766438,69.0678818697987,
69.5590134629536,70.0501450561086,70.5412766492635,71.0324082424184,71.5235398355733,
72.0146714287282,72.5058030218832,72.9969346150381,73.488066208193,73.9791978013479),
 .UNSPECIFIED.);
#2159=B_SPLINE_SURFACE_WITH_KNOTS('',3,3,((#153484,#153485,#153486,#153487,
#153488,#153489,#153490,#153491,#153492,#153493,#153494,#153495,#153496,
#153497,#153498,#153499,#153500,#153501,#153502,#153503,#153504,#153505,
#153506,#153507,#153508,#153509,#153510,#153511,#153512,#153513,#153514,
#153515,#153516,#153517,#153518,#153519,#153520,#153521,#153522,#153523,
#153524,#153525,#153526,#153527,#153528,#153529,#153530,#153531,#153532,
#153533,#153534,#153535,#153536,#153537,#153538,#153539,#153540,#153541,
#153542,#153543,#153544,#153545,#153546,#153547,#153548,#153549,#153550,
#153551,#153552,#153553,#153554,#153555,#153556,#153557,#153558,#153559,
#153560,#153561,#153562,#153563,#153564,#153565,#153566,#153567,#153568,
#153569,#153570),(#153571,#153572,#153573,#153574,#153575,#153576,#153577,
#153578,#153579,#153580,#153581,#153582,#153583,#153584,#153585,#153586,
#153587,#153588,#153589,#153590,#153591,#153592,#153593,#153594,#153595,
#153596,#153597,#153598,#153599,#153600,#153601,#153602,#153603,#153604,
#153605,#153606,#153607,#153608,#153609,#153610,#153611,#153612,#153613,
#153614,#153615,#153616,#153617,#153618,#153619,#153620,#153621,#153622,
#153623,#153624,#153625,#153626,#153627,#153628,#153629,#153630,#153631,
#153632,#153633,#153634,#153635,#153636,#153637,#153638,#153639,#153640,
#153641,#153642,#153643,#153644,#153645,#153646,#153647,#153648,#153649,
#153650,#153651,#153652,#153653,#153654,#153655,#153656,#153657),(#153658,
#153659,#153660,#153661,#153662,#153663,#153664,#153665,#153666,#153667,
#153668,#153669,#153670,#153671,#153672,#153673,#153674,#153675,#153676,
#153677,#153678,#153679,#153680,#153681,#153682,#153683,#153684,#153685,
#153686,#153687,#153688,#153689,#153690,#153691,#153692,#153693,#153694,
#153695,#153696,#153697,#153698,#153699,#153700,#153701,#153702,#153703,
#153704,#153705,#153706,#153707,#153708,#153709,#153710,#153711,#153712,
#153713,#153714,#153715,#153716,#153717,#153718,#153719,#153720,#153721,
#153722,#153723,#153724,#153725,#153726,#153727,#153728,#153729,#153730,
#153731,#153732,#153733,#153734,#153735,#153736,#153737,#153738,#153739,
#153740,#153741,#153742,#153743,#153744),(#153745,#153746,#153747,#153748,
#153749,#153750,#153751,#153752,#153753,#153754,#153755,#153756,#153757,
#153758,#153759,#153760,#153761,#153762,#153763,#153764,#153765,#153766,
#153767,#153768,#153769,#153770,#153771,#153772,#153773,#153774,#153775,
#153776,#153777,#153778,#153779,#153780,#153781,#153782,#153783,#153784,
#153785,#153786,#153787,#153788,#153789,#153790,#153791,#153792,#153793,
#153794,#153795,#153796,#153797,#153798,#153799,#153800,#153801,#153802,
#153803,#153804,#153805,#153806,#153807,#153808,#153809,#153810,#153811,
#153812,#153813,#153814,#153815,#153816,#153817,#153818,#153819,#153820,
#153821,#153822,#153823,#153824,#153825,#153826,#153827,#153828,#153829,
#153830,#153831),(#153832,#153833,#153834,#153835,#153836,#153837,#153838,
#153839,#153840,#153841,#153842,#153843,#153844,#153845,#153846,#153847,
#153848,#153849,#153850,#153851,#153852,#153853,#153854,#153855,#153856,
#153857,#153858,#153859,#153860,#153861,#153862,#153863,#153864,#153865,
#153866,#153867,#153868,#153869,#153870,#153871,#153872,#153873,#153874,
#153875,#153876,#153877,#153878,#153879,#153880,#153881,#153882,#153883,
#153884,#153885,#153886,#153887,#153888,#153889,#153890,#153891,#153892,
#153893,#153894,#153895,#153896,#153897,#153898,#153899,#153900,#153901,
#153902,#153903,#153904,#153905,#153906,#153907,#153908,#153909,#153910,
#153911,#153912,#153913,#153914,#153915,#153916,#153917,#153918),(#153919,
#153920,#153921,#153922,#153923,#153924,#153925,#153926,#153927,#153928,
#153929,#153930,#153931,#153932,#153933,#153934,#153935,#153936,#153937,
#153938,#153939,#153940,#153941,#153942,#153943,#153944,#153945,#153946,
#153947,#153948,#153949,#153950,#153951,#153952,#153953,#153954,#153955,
#153956,#153957,#153958,#153959,#153960,#153961,#153962,#153963,#153964,
#153965,#153966,#153967,#153968,#153969,#153970,#153971,#153972,#153973,
#153974,#153975,#153976,#153977,#153978,#153979,#153980,#153981,#153982,
#153983,#153984,#153985,#153986,#153987,#153988,#153989,#153990,#153991,
#153992,#153993,#153994,#153995,#153996,#153997,#153998,#153999,#154000,
#154001,#154002,#154003,#154004,#154005),(#154006,#154007,#154008,#154009,
#154010,#154011,#154012,#154013,#154014,#154015,#154016,#154017,#154018,
#154019,#154020,#154021,#154022,#154023,#154024,#154025,#154026,#154027,
#154028,#154029,#154030,#154031,#154032,#154033,#154034,#154035,#154036,
#154037,#154038,#154039,#154040,#154041,#154042,#154043,#154044,#154045,
#154046,#154047,#154048,#154049,#154050,#154051,#154052,#154053,#154054,
#154055,#154056,#154057,#154058,#154059,#154060,#154061,#154062,#154063,
#154064,#154065,#154066,#154067,#154068,#154069,#154070,#154071,#154072,
#154073,#154074,#154075,#154076,#154077,#154078,#154079,#154080,#154081,
#154082,#154083,#154084,#154085,#154086,#154087,#154088,#154089,#154090,
#154091,#154092),(#154093,#154094,#154095,#154096,#154097,#154098,#154099,
#154100,#154101,#154102,#154103,#154104,#154105,#154106,#154107,#154108,
#154109,#154110,#154111,#154112,#154113,#154114,#154115,#154116,#154117,
#154118,#154119,#154120,#154121,#154122,#154123,#154124,#154125,#154126,
#154127,#154128,#154129,#154130,#154131,#154132,#154133,#154134,#154135,
#154136,#154137,#154138,#154139,#154140,#154141,#154142,#154143,#154144,
#154145,#154146,#154147,#154148,#154149,#154150,#154151,#154152,#154153,
#154154,#154155,#154156,#154157,#154158,#154159,#154160,#154161,#154162,
#154163,#154164,#154165,#154166,#154167,#154168,#154169,#154170,#154171,
#154172,#154173,#154174,#154175,#154176,#154177,#154178,#154179),(#154180,
#154181,#154182,#154183,#154184,#154185,#154186,#154187,#154188,#154189,
#154190,#154191,#154192,#154193,#154194,#154195,#154196,#154197,#154198,
#154199,#154200,#154201,#154202,#154203,#154204,#154205,#154206,#154207,
#154208,#154209,#154210,#154211,#154212,#154213,#154214,#154215,#154216,
#154217,#154218,#154219,#154220,#154221,#154222,#154223,#154224,#154225,
#154226,#154227,#154228,#154229,#154230,#154231,#154232,#154233,#154234,
#154235,#154236,#154237,#154238,#154239,#154240,#154241,#154242,#154243,
#154244,#154245,#154246,#154247,#154248,#154249,#154250,#154251,#154252,
#154253,#154254,#154255,#154256,#154257,#154258,#154259,#154260,#154261,
#154262,#154263,#154264,#154265,#154266),(#154267,#154268,#154269,#154270,
#154271,#154272,#154273,#154274,#154275,#154276,#154277,#154278,#154279,
#154280,#154281,#154282,#154283,#154284,#154285,#154286,#154287,#154288,
#154289,#154290,#154291,#154292,#154293,#154294,#154295,#154296,#154297,
#154298,#154299,#154300,#154301,#154302,#154303,#154304,#154305,#154306,
#154307,#154308,#154309,#154310,#154311,#154312,#154313,#154314,#154315,
#154316,#154317,#154318,#154319,#154320,#154321,#154322,#154323,#154324,
#154325,#154326,#154327,#154328,#154329,#154330,#154331,#154332,#154333,
#154334,#154335,#154336,#154337,#154338,#154339,#154340,#154341,#154342,
#154343,#154344,#154345,#154346,#154347,#154348,#154349,#154350,#154351,
#154352,#154353),(#154354,#154355,#154356,#154357,#154358,#154359,#154360,
#154361,#154362,#154363,#154364,#154365,#154366,#154367,#154368,#154369,
#154370,#154371,#154372,#154373,#154374,#154375,#154376,#154377,#154378,
#154379,#154380,#154381,#154382,#154383,#154384,#154385,#154386,#154387,
#154388,#154389,#154390,#154391,#154392,#154393,#154394,#154395,#154396,
#154397,#154398,#154399,#154400,#154401,#154402,#154403,#154404,#154405,
#154406,#154407,#154408,#154409,#154410,#154411,#154412,#154413,#154414,
#154415,#154416,#154417,#154418,#154419,#154420,#154421,#154422,#154423,
#154424,#154425,#154426,#154427,#154428,#154429,#154430,#154431,#154432,
#154433,#154434,#154435,#154436,#154437,#154438,#154439,#154440),(#154441,
#154442,#154443,#154444,#154445,#154446,#154447,#154448,#154449,#154450,
#154451,#154452,#154453,#154454,#154455,#154456,#154457,#154458,#154459,
#154460,#154461,#154462,#154463,#154464,#154465,#154466,#154467,#154468,
#154469,#154470,#154471,#154472,#154473,#154474,#154475,#154476,#154477,
#154478,#154479,#154480,#154481,#154482,#154483,#154484,#154485,#154486,
#154487,#154488,#154489,#154490,#154491,#154492,#154493,#154494,#154495,
#154496,#154497,#154498,#154499,#154500,#154501,#154502,#154503,#154504,
#154505,#154506,#154507,#154508,#154509,#154510,#154511,#154512,#154513,
#154514,#154515,#154516,#154517,#154518,#154519,#154520,#154521,#154522,
#154523,#154524,#154525,#154526,#154527)),.UNSPECIFIED.,.F.,.F.,.F.,(4,
3,1,1,3,4),(4,1,1,1,1,1,1,1,1,1,1,1,1,1,1,1,1,1,1,1,1,1,1,1,1,1,1,1,1,1,
1,1,1,1,1,1,1,1,1,1,1,1,1,1,1,1,1,1,1,1,1,1,1,1,1,1,1,1,1,1,1,1,1,1,1,1,
1,1,1,1,1,1,1,1,1,1,1,1,1,1,1,1,1,1,4),(-0.855237294951358,-0.838467936226788,
-0.119781133745207,0.359343401242513,0.838467936230234,0.85540498854205),
(32.7241439763348,33.2152755694897,33.7064071626446,34.1975387557996,34.6886703489545,
35.1798019421094,35.6709335352643,36.1620651284192,36.6531967215741,37.1443283147291,
37.635459907884,38.1265915010389,38.6177230941938,39.1088546873487,39.5999862805036,
40.0911178736586,40.5822494668135,41.0733810599684,41.5645126531233,42.0556442462782,
42.5467758394332,43.0379074325881,43.529039025743,44.0201706188979,44.5113022120528,
45.0024338052078,45.4935653983627,45.9846969915176,46.4758285846725,46.9669601778274,
47.4580917709823,47.9492233641373,48.4403549572922,48.9314865504471,49.422618143602,
49.9137497367569,50.4048813299118,50.8960129230668,51.3871445162217,51.8782761093766,
52.3694077025315,52.8605392956864,53.3516708888414,53.8428024819963,54.3339340751512,
54.8250656683061,55.316197261461,55.8073288546159,56.2984604477709,56.7895920409258,
57.2807236340807,57.7718552272356,58.2629868203905,58.7541184135455,59.2452500067004,
59.7363815998553,60.2275131930102,60.7186447861651,61.20977637932,61.700907972475,
62.1920395656299,62.6831711587848,63.1743027519397,63.6654343450946,64.1565659382495,
64.6476975314045,65.1388291245594,65.6299607177143,66.1210923108692,66.6122239040241,
67.1033554971791,67.594487090334,68.0856186834889,68.5767502766438,69.0678818697987,
69.5590134629536,70.0501450561086,70.5412766492635,71.0324082424184,71.5235398355733,
72.0146714287282,72.5058030218832,72.9969346150381,73.488066208193,73.9791978013479),
 .UNSPECIFIED.);
#2160=B_SPLINE_SURFACE_WITH_KNOTS('',3,3,((#154554,#154555,#154556,#154557,
#154558,#154559,#154560,#154561,#154562,#154563,#154564,#154565,#154566,
#154567,#154568,#154569,#154570,#154571,#154572,#154573,#154574,#154575,
#154576,#154577,#154578,#154579,#154580,#154581,#154582,#154583,#154584,
#154585,#154586,#154587,#154588,#154589,#154590,#154591,#154592,#154593,
#154594,#154595,#154596,#154597,#154598,#154599,#154600,#154601,#154602,
#154603,#154604,#154605,#154606,#154607,#154608,#154609,#154610,#154611,
#154612,#154613,#154614,#154615,#154616,#154617,#154618,#154619,#154620,
#154621,#154622,#154623,#154624,#154625,#154626,#154627,#154628,#154629,
#154630,#154631,#154632,#154633,#154634,#154635,#154636,#154637,#154638,
#154639,#154640),(#154641,#154642,#154643,#154644,#154645,#154646,#154647,
#154648,#154649,#154650,#154651,#154652,#154653,#154654,#154655,#154656,
#154657,#154658,#154659,#154660,#154661,#154662,#154663,#154664,#154665,
#154666,#154667,#154668,#154669,#154670,#154671,#154672,#154673,#154674,
#154675,#154676,#154677,#154678,#154679,#154680,#154681,#154682,#154683,
#154684,#154685,#154686,#154687,#154688,#154689,#154690,#154691,#154692,
#154693,#154694,#154695,#154696,#154697,#154698,#154699,#154700,#154701,
#154702,#154703,#154704,#154705,#154706,#154707,#154708,#154709,#154710,
#154711,#154712,#154713,#154714,#154715,#154716,#154717,#154718,#154719,
#154720,#154721,#154722,#154723,#154724,#154725,#154726,#154727),(#154728,
#154729,#154730,#154731,#154732,#154733,#154734,#154735,#154736,#154737,
#154738,#154739,#154740,#154741,#154742,#154743,#154744,#154745,#154746,
#154747,#154748,#154749,#154750,#154751,#154752,#154753,#154754,#154755,
#154756,#154757,#154758,#154759,#154760,#154761,#154762,#154763,#154764,
#154765,#154766,#154767,#154768,#154769,#154770,#154771,#154772,#154773,
#154774,#154775,#154776,#154777,#154778,#154779,#154780,#154781,#154782,
#154783,#154784,#154785,#154786,#154787,#154788,#154789,#154790,#154791,
#154792,#154793,#154794,#154795,#154796,#154797,#154798,#154799,#154800,
#154801,#154802,#154803,#154804,#154805,#154806,#154807,#154808,#154809,
#154810,#154811,#154812,#154813,#154814),(#154815,#154816,#154817,#154818,
#154819,#154820,#154821,#154822,#154823,#154824,#154825,#154826,#154827,
#154828,#154829,#154830,#154831,#154832,#154833,#154834,#154835,#154836,
#154837,#154838,#154839,#154840,#154841,#154842,#154843,#154844,#154845,
#154846,#154847,#154848,#154849,#154850,#154851,#154852,#154853,#154854,
#154855,#154856,#154857,#154858,#154859,#154860,#154861,#154862,#154863,
#154864,#154865,#154866,#154867,#154868,#154869,#154870,#154871,#154872,
#154873,#154874,#154875,#154876,#154877,#154878,#154879,#154880,#154881,
#154882,#154883,#154884,#154885,#154886,#154887,#154888,#154889,#154890,
#154891,#154892,#154893,#154894,#154895,#154896,#154897,#154898,#154899,
#154900,#154901),(#154902,#154903,#154904,#154905,#154906,#154907,#154908,
#154909,#154910,#154911,#154912,#154913,#154914,#154915,#154916,#154917,
#154918,#154919,#154920,#154921,#154922,#154923,#154924,#154925,#154926,
#154927,#154928,#154929,#154930,#154931,#154932,#154933,#154934,#154935,
#154936,#154937,#154938,#154939,#154940,#154941,#154942,#154943,#154944,
#154945,#154946,#154947,#154948,#154949,#154950,#154951,#154952,#154953,
#154954,#154955,#154956,#154957,#154958,#154959,#154960,#154961,#154962,
#154963,#154964,#154965,#154966,#154967,#154968,#154969,#154970,#154971,
#154972,#154973,#154974,#154975,#154976,#154977,#154978,#154979,#154980,
#154981,#154982,#154983,#154984,#154985,#154986,#154987,#154988),(#154989,
#154990,#154991,#154992,#154993,#154994,#154995,#154996,#154997,#154998,
#154999,#155000,#155001,#155002,#155003,#155004,#155005,#155006,#155007,
#155008,#155009,#155010,#155011,#155012,#155013,#155014,#155015,#155016,
#155017,#155018,#155019,#155020,#155021,#155022,#155023,#155024,#155025,
#155026,#155027,#155028,#155029,#155030,#155031,#155032,#155033,#155034,
#155035,#155036,#155037,#155038,#155039,#155040,#155041,#155042,#155043,
#155044,#155045,#155046,#155047,#155048,#155049,#155050,#155051,#155052,
#155053,#155054,#155055,#155056,#155057,#155058,#155059,#155060,#155061,
#155062,#155063,#155064,#155065,#155066,#155067,#155068,#155069,#155070,
#155071,#155072,#155073,#155074,#155075),(#155076,#155077,#155078,#155079,
#155080,#155081,#155082,#155083,#155084,#155085,#155086,#155087,#155088,
#155089,#155090,#155091,#155092,#155093,#155094,#155095,#155096,#155097,
#155098,#155099,#155100,#155101,#155102,#155103,#155104,#155105,#155106,
#155107,#155108,#155109,#155110,#155111,#155112,#155113,#155114,#155115,
#155116,#155117,#155118,#155119,#155120,#155121,#155122,#155123,#155124,
#155125,#155126,#155127,#155128,#155129,#155130,#155131,#155132,#155133,
#155134,#155135,#155136,#155137,#155138,#155139,#155140,#155141,#155142,
#155143,#155144,#155145,#155146,#155147,#155148,#155149,#155150,#155151,
#155152,#155153,#155154,#155155,#155156,#155157,#155158,#155159,#155160,
#155161,#155162),(#155163,#155164,#155165,#155166,#155167,#155168,#155169,
#155170,#155171,#155172,#155173,#155174,#155175,#155176,#155177,#155178,
#155179,#155180,#155181,#155182,#155183,#155184,#155185,#155186,#155187,
#155188,#155189,#155190,#155191,#155192,#155193,#155194,#155195,#155196,
#155197,#155198,#155199,#155200,#155201,#155202,#155203,#155204,#155205,
#155206,#155207,#155208,#155209,#155210,#155211,#155212,#155213,#155214,
#155215,#155216,#155217,#155218,#155219,#155220,#155221,#155222,#155223,
#155224,#155225,#155226,#155227,#155228,#155229,#155230,#155231,#155232,
#155233,#155234,#155235,#155236,#155237,#155238,#155239,#155240,#155241,
#155242,#155243,#155244,#155245,#155246,#155247,#155248,#155249),(#155250,
#155251,#155252,#155253,#155254,#155255,#155256,#155257,#155258,#155259,
#155260,#155261,#155262,#155263,#155264,#155265,#155266,#155267,#155268,
#155269,#155270,#155271,#155272,#155273,#155274,#155275,#155276,#155277,
#155278,#155279,#155280,#155281,#155282,#155283,#155284,#155285,#155286,
#155287,#155288,#155289,#155290,#155291,#155292,#155293,#155294,#155295,
#155296,#155297,#155298,#155299,#155300,#155301,#155302,#155303,#155304,
#155305,#155306,#155307,#155308,#155309,#155310,#155311,#155312,#155313,
#155314,#155315,#155316,#155317,#155318,#155319,#155320,#155321,#155322,
#155323,#155324,#155325,#155326,#155327,#155328,#155329,#155330,#155331,
#155332,#155333,#155334,#155335,#155336),(#155337,#155338,#155339,#155340,
#155341,#155342,#155343,#155344,#155345,#155346,#155347,#155348,#155349,
#155350,#155351,#155352,#155353,#155354,#155355,#155356,#155357,#155358,
#155359,#155360,#155361,#155362,#155363,#155364,#155365,#155366,#155367,
#155368,#155369,#155370,#155371,#155372,#155373,#155374,#155375,#155376,
#155377,#155378,#155379,#155380,#155381,#155382,#155383,#155384,#155385,
#155386,#155387,#155388,#155389,#155390,#155391,#155392,#155393,#155394,
#155395,#155396,#155397,#155398,#155399,#155400,#155401,#155402,#155403,
#155404,#155405,#155406,#155407,#155408,#155409,#155410,#155411,#155412,
#155413,#155414,#155415,#155416,#155417,#155418,#155419,#155420,#155421,
#155422,#155423),(#155424,#155425,#155426,#155427,#155428,#155429,#155430,
#155431,#155432,#155433,#155434,#155435,#155436,#155437,#155438,#155439,
#155440,#155441,#155442,#155443,#155444,#155445,#155446,#155447,#155448,
#155449,#155450,#155451,#155452,#155453,#155454,#155455,#155456,#155457,
#155458,#155459,#155460,#155461,#155462,#155463,#155464,#155465,#155466,
#155467,#155468,#155469,#155470,#155471,#155472,#155473,#155474,#155475,
#155476,#155477,#155478,#155479,#155480,#155481,#155482,#155483,#155484,
#155485,#155486,#155487,#155488,#155489,#155490,#155491,#155492,#155493,
#155494,#155495,#155496,#155497,#155498,#155499,#155500,#155501,#155502,
#155503,#155504,#155505,#155506,#155507,#155508,#155509,#155510),(#155511,
#155512,#155513,#155514,#155515,#155516,#155517,#155518,#155519,#155520,
#155521,#155522,#155523,#155524,#155525,#155526,#155527,#155528,#155529,
#155530,#155531,#155532,#155533,#155534,#155535,#155536,#155537,#155538,
#155539,#155540,#155541,#155542,#155543,#155544,#155545,#155546,#155547,
#155548,#155549,#155550,#155551,#155552,#155553,#155554,#155555,#155556,
#155557,#155558,#155559,#155560,#155561,#155562,#155563,#155564,#155565,
#155566,#155567,#155568,#155569,#155570,#155571,#155572,#155573,#155574,
#155575,#155576,#155577,#155578,#155579,#155580,#155581,#155582,#155583,
#155584,#155585,#155586,#155587,#155588,#155589,#155590,#155591,#155592,
#155593,#155594,#155595,#155596,#155597)),.UNSPECIFIED.,.F.,.F.,.F.,(4,
3,1,1,3,4),(4,1,1,1,1,1,1,1,1,1,1,1,1,1,1,1,1,1,1,1,1,1,1,1,1,1,1,1,1,1,
1,1,1,1,1,1,1,1,1,1,1,1,1,1,1,1,1,1,1,1,1,1,1,1,1,1,1,1,1,1,1,1,1,1,1,1,
1,1,1,1,1,1,1,1,1,1,1,1,1,1,1,1,1,1,4),(-0.855237294951358,-0.838467936226788,
-0.119781133745207,0.359343401242513,0.838467936230234,0.85540498854205),
(32.7241439763348,33.2152755694897,33.7064071626446,34.1975387557996,34.6886703489545,
35.1798019421094,35.6709335352643,36.1620651284192,36.6531967215741,37.1443283147291,
37.635459907884,38.1265915010389,38.6177230941938,39.1088546873487,39.5999862805036,
40.0911178736586,40.5822494668135,41.0733810599684,41.5645126531233,42.0556442462782,
42.5467758394332,43.0379074325881,43.529039025743,44.0201706188979,44.5113022120528,
45.0024338052078,45.4935653983627,45.9846969915176,46.4758285846725,46.9669601778274,
47.4580917709823,47.9492233641373,48.4403549572922,48.9314865504471,49.422618143602,
49.9137497367569,50.4048813299118,50.8960129230668,51.3871445162217,51.8782761093766,
52.3694077025315,52.8605392956864,53.3516708888414,53.8428024819963,54.3339340751512,
54.8250656683061,55.316197261461,55.8073288546159,56.2984604477709,56.7895920409258,
57.2807236340807,57.7718552272356,58.2629868203905,58.7541184135455,59.2452500067004,
59.7363815998553,60.2275131930102,60.7186447861651,61.20977637932,61.700907972475,
62.1920395656299,62.6831711587848,63.1743027519397,63.6654343450946,64.1565659382495,
64.6476975314045,65.1388291245594,65.6299607177143,66.1210923108692,66.6122239040241,
67.1033554971791,67.594487090334,68.0856186834889,68.5767502766438,69.0678818697987,
69.5590134629536,70.0501450561086,70.5412766492635,71.0324082424184,71.5235398355733,
72.0146714287282,72.5058030218832,72.9969346150381,73.488066208193,73.9791978013479),
 .UNSPECIFIED.);
#2161=B_SPLINE_SURFACE_WITH_KNOTS('',3,3,((#155636,#155637,#155638,#155639,
#155640,#155641,#155642,#155643,#155644,#155645,#155646,#155647,#155648,
#155649,#155650,#155651,#155652,#155653,#155654,#155655,#155656,#155657,
#155658,#155659,#155660,#155661,#155662,#155663,#155664,#155665,#155666,
#155667,#155668,#155669,#155670,#155671,#155672,#155673,#155674,#155675,
#155676,#155677,#155678,#155679,#155680,#155681,#155682,#155683,#155684,
#155685,#155686,#155687,#155688,#155689,#155690,#155691,#155692,#155693,
#155694,#155695,#155696,#155697,#155698,#155699,#155700,#155701,#155702,
#155703,#155704,#155705,#155706,#155707,#155708,#155709,#155710,#155711,
#155712,#155713,#155714,#155715,#155716,#155717,#155718,#155719,#155720,
#155721,#155722),(#155723,#155724,#155725,#155726,#155727,#155728,#155729,
#155730,#155731,#155732,#155733,#155734,#155735,#155736,#155737,#155738,
#155739,#155740,#155741,#155742,#155743,#155744,#155745,#155746,#155747,
#155748,#155749,#155750,#155751,#155752,#155753,#155754,#155755,#155756,
#155757,#155758,#155759,#155760,#155761,#155762,#155763,#155764,#155765,
#155766,#155767,#155768,#155769,#155770,#155771,#155772,#155773,#155774,
#155775,#155776,#155777,#155778,#155779,#155780,#155781,#155782,#155783,
#155784,#155785,#155786,#155787,#155788,#155789,#155790,#155791,#155792,
#155793,#155794,#155795,#155796,#155797,#155798,#155799,#155800,#155801,
#155802,#155803,#155804,#155805,#155806,#155807,#155808,#155809),(#155810,
#155811,#155812,#155813,#155814,#155815,#155816,#155817,#155818,#155819,
#155820,#155821,#155822,#155823,#155824,#155825,#155826,#155827,#155828,
#155829,#155830,#155831,#155832,#155833,#155834,#155835,#155836,#155837,
#155838,#155839,#155840,#155841,#155842,#155843,#155844,#155845,#155846,
#155847,#155848,#155849,#155850,#155851,#155852,#155853,#155854,#155855,
#155856,#155857,#155858,#155859,#155860,#155861,#155862,#155863,#155864,
#155865,#155866,#155867,#155868,#155869,#155870,#155871,#155872,#155873,
#155874,#155875,#155876,#155877,#155878,#155879,#155880,#155881,#155882,
#155883,#155884,#155885,#155886,#155887,#155888,#155889,#155890,#155891,
#155892,#155893,#155894,#155895,#155896),(#155897,#155898,#155899,#155900,
#155901,#155902,#155903,#155904,#155905,#155906,#155907,#155908,#155909,
#155910,#155911,#155912,#155913,#155914,#155915,#155916,#155917,#155918,
#155919,#155920,#155921,#155922,#155923,#155924,#155925,#155926,#155927,
#155928,#155929,#155930,#155931,#155932,#155933,#155934,#155935,#155936,
#155937,#155938,#155939,#155940,#155941,#155942,#155943,#155944,#155945,
#155946,#155947,#155948,#155949,#155950,#155951,#155952,#155953,#155954,
#155955,#155956,#155957,#155958,#155959,#155960,#155961,#155962,#155963,
#155964,#155965,#155966,#155967,#155968,#155969,#155970,#155971,#155972,
#155973,#155974,#155975,#155976,#155977,#155978,#155979,#155980,#155981,
#155982,#155983),(#155984,#155985,#155986,#155987,#155988,#155989,#155990,
#155991,#155992,#155993,#155994,#155995,#155996,#155997,#155998,#155999,
#156000,#156001,#156002,#156003,#156004,#156005,#156006,#156007,#156008,
#156009,#156010,#156011,#156012,#156013,#156014,#156015,#156016,#156017,
#156018,#156019,#156020,#156021,#156022,#156023,#156024,#156025,#156026,
#156027,#156028,#156029,#156030,#156031,#156032,#156033,#156034,#156035,
#156036,#156037,#156038,#156039,#156040,#156041,#156042,#156043,#156044,
#156045,#156046,#156047,#156048,#156049,#156050,#156051,#156052,#156053,
#156054,#156055,#156056,#156057,#156058,#156059,#156060,#156061,#156062,
#156063,#156064,#156065,#156066,#156067,#156068,#156069,#156070),(#156071,
#156072,#156073,#156074,#156075,#156076,#156077,#156078,#156079,#156080,
#156081,#156082,#156083,#156084,#156085,#156086,#156087,#156088,#156089,
#156090,#156091,#156092,#156093,#156094,#156095,#156096,#156097,#156098,
#156099,#156100,#156101,#156102,#156103,#156104,#156105,#156106,#156107,
#156108,#156109,#156110,#156111,#156112,#156113,#156114,#156115,#156116,
#156117,#156118,#156119,#156120,#156121,#156122,#156123,#156124,#156125,
#156126,#156127,#156128,#156129,#156130,#156131,#156132,#156133,#156134,
#156135,#156136,#156137,#156138,#156139,#156140,#156141,#156142,#156143,
#156144,#156145,#156146,#156147,#156148,#156149,#156150,#156151,#156152,
#156153,#156154,#156155,#156156,#156157),(#156158,#156159,#156160,#156161,
#156162,#156163,#156164,#156165,#156166,#156167,#156168,#156169,#156170,
#156171,#156172,#156173,#156174,#156175,#156176,#156177,#156178,#156179,
#156180,#156181,#156182,#156183,#156184,#156185,#156186,#156187,#156188,
#156189,#156190,#156191,#156192,#156193,#156194,#156195,#156196,#156197,
#156198,#156199,#156200,#156201,#156202,#156203,#156204,#156205,#156206,
#156207,#156208,#156209,#156210,#156211,#156212,#156213,#156214,#156215,
#156216,#156217,#156218,#156219,#156220,#156221,#156222,#156223,#156224,
#156225,#156226,#156227,#156228,#156229,#156230,#156231,#156232,#156233,
#156234,#156235,#156236,#156237,#156238,#156239,#156240,#156241,#156242,
#156243,#156244),(#156245,#156246,#156247,#156248,#156249,#156250,#156251,
#156252,#156253,#156254,#156255,#156256,#156257,#156258,#156259,#156260,
#156261,#156262,#156263,#156264,#156265,#156266,#156267,#156268,#156269,
#156270,#156271,#156272,#156273,#156274,#156275,#156276,#156277,#156278,
#156279,#156280,#156281,#156282,#156283,#156284,#156285,#156286,#156287,
#156288,#156289,#156290,#156291,#156292,#156293,#156294,#156295,#156296,
#156297,#156298,#156299,#156300,#156301,#156302,#156303,#156304,#156305,
#156306,#156307,#156308,#156309,#156310,#156311,#156312,#156313,#156314,
#156315,#156316,#156317,#156318,#156319,#156320,#156321,#156322,#156323,
#156324,#156325,#156326,#156327,#156328,#156329,#156330,#156331),(#156332,
#156333,#156334,#156335,#156336,#156337,#156338,#156339,#156340,#156341,
#156342,#156343,#156344,#156345,#156346,#156347,#156348,#156349,#156350,
#156351,#156352,#156353,#156354,#156355,#156356,#156357,#156358,#156359,
#156360,#156361,#156362,#156363,#156364,#156365,#156366,#156367,#156368,
#156369,#156370,#156371,#156372,#156373,#156374,#156375,#156376,#156377,
#156378,#156379,#156380,#156381,#156382,#156383,#156384,#156385,#156386,
#156387,#156388,#156389,#156390,#156391,#156392,#156393,#156394,#156395,
#156396,#156397,#156398,#156399,#156400,#156401,#156402,#156403,#156404,
#156405,#156406,#156407,#156408,#156409,#156410,#156411,#156412,#156413,
#156414,#156415,#156416,#156417,#156418),(#156419,#156420,#156421,#156422,
#156423,#156424,#156425,#156426,#156427,#156428,#156429,#156430,#156431,
#156432,#156433,#156434,#156435,#156436,#156437,#156438,#156439,#156440,
#156441,#156442,#156443,#156444,#156445,#156446,#156447,#156448,#156449,
#156450,#156451,#156452,#156453,#156454,#156455,#156456,#156457,#156458,
#156459,#156460,#156461,#156462,#156463,#156464,#156465,#156466,#156467,
#156468,#156469,#156470,#156471,#156472,#156473,#156474,#156475,#156476,
#156477,#156478,#156479,#156480,#156481,#156482,#156483,#156484,#156485,
#156486,#156487,#156488,#156489,#156490,#156491,#156492,#156493,#156494,
#156495,#156496,#156497,#156498,#156499,#156500,#156501,#156502,#156503,
#156504,#156505),(#156506,#156507,#156508,#156509,#156510,#156511,#156512,
#156513,#156514,#156515,#156516,#156517,#156518,#156519,#156520,#156521,
#156522,#156523,#156524,#156525,#156526,#156527,#156528,#156529,#156530,
#156531,#156532,#156533,#156534,#156535,#156536,#156537,#156538,#156539,
#156540,#156541,#156542,#156543,#156544,#156545,#156546,#156547,#156548,
#156549,#156550,#156551,#156552,#156553,#156554,#156555,#156556,#156557,
#156558,#156559,#156560,#156561,#156562,#156563,#156564,#156565,#156566,
#156567,#156568,#156569,#156570,#156571,#156572,#156573,#156574,#156575,
#156576,#156577,#156578,#156579,#156580,#156581,#156582,#156583,#156584,
#156585,#156586,#156587,#156588,#156589,#156590,#156591,#156592),(#156593,
#156594,#156595,#156596,#156597,#156598,#156599,#156600,#156601,#156602,
#156603,#156604,#156605,#156606,#156607,#156608,#156609,#156610,#156611,
#156612,#156613,#156614,#156615,#156616,#156617,#156618,#156619,#156620,
#156621,#156622,#156623,#156624,#156625,#156626,#156627,#156628,#156629,
#156630,#156631,#156632,#156633,#156634,#156635,#156636,#156637,#156638,
#156639,#156640,#156641,#156642,#156643,#156644,#156645,#156646,#156647,
#156648,#156649,#156650,#156651,#156652,#156653,#156654,#156655,#156656,
#156657,#156658,#156659,#156660,#156661,#156662,#156663,#156664,#156665,
#156666,#156667,#156668,#156669,#156670,#156671,#156672,#156673,#156674,
#156675,#156676,#156677,#156678,#156679)),.UNSPECIFIED.,.F.,.F.,.F.,(4,
3,1,1,3,4),(4,1,1,1,1,1,1,1,1,1,1,1,1,1,1,1,1,1,1,1,1,1,1,1,1,1,1,1,1,1,
1,1,1,1,1,1,1,1,1,1,1,1,1,1,1,1,1,1,1,1,1,1,1,1,1,1,1,1,1,1,1,1,1,1,1,1,
1,1,1,1,1,1,1,1,1,1,1,1,1,1,1,1,1,1,4),(-0.855237294951358,-0.838467936226788,
-0.119781133745207,0.359343401242513,0.838467936230234,0.85540498854205),
(32.7241439763348,33.2152755694897,33.7064071626446,34.1975387557996,34.6886703489545,
35.1798019421094,35.6709335352643,36.1620651284192,36.6531967215741,37.1443283147291,
37.635459907884,38.1265915010389,38.6177230941938,39.1088546873487,39.5999862805036,
40.0911178736586,40.5822494668135,41.0733810599684,41.5645126531233,42.0556442462782,
42.5467758394332,43.0379074325881,43.529039025743,44.0201706188979,44.5113022120528,
45.0024338052078,45.4935653983627,45.9846969915176,46.4758285846725,46.9669601778274,
47.4580917709823,47.9492233641373,48.4403549572922,48.9314865504471,49.422618143602,
49.9137497367569,50.4048813299118,50.8960129230668,51.3871445162217,51.8782761093766,
52.3694077025315,52.8605392956864,53.3516708888414,53.8428024819963,54.3339340751512,
54.8250656683061,55.316197261461,55.8073288546159,56.2984604477709,56.7895920409258,
57.2807236340807,57.7718552272356,58.2629868203905,58.7541184135455,59.2452500067004,
59.7363815998553,60.2275131930102,60.7186447861651,61.20977637932,61.700907972475,
62.1920395656299,62.6831711587848,63.1743027519397,63.6654343450946,64.1565659382495,
64.6476975314045,65.1388291245594,65.6299607177143,66.1210923108692,66.6122239040241,
67.1033554971791,67.594487090334,68.0856186834889,68.5767502766438,69.0678818697987,
69.5590134629536,70.0501450561086,70.5412766492635,71.0324082424184,71.5235398355733,
72.0146714287282,72.5058030218832,72.9969346150381,73.488066208193,73.9791978013479),
 .UNSPECIFIED.);
#2162=B_SPLINE_SURFACE_WITH_KNOTS('',3,3,((#157161,#157162,#157163,#157164,
#157165,#157166,#157167,#157168,#157169,#157170,#157171,#157172,#157173,
#157174,#157175,#157176,#157177,#157178,#157179,#157180,#157181,#157182,
#157183,#157184,#157185,#157186,#157187,#157188,#157189,#157190,#157191,
#157192,#157193,#157194,#157195,#157196,#157197,#157198,#157199,#157200,
#157201,#157202,#157203,#157204,#157205,#157206,#157207,#157208,#157209,
#157210,#157211,#157212,#157213,#157214,#157215,#157216,#157217,#157218,
#157219,#157220,#157221,#157222,#157223,#157224,#157225,#157226,#157227,
#157228,#157229,#157230,#157231,#157232,#157233,#157234,#157235,#157236,
#157237,#157238,#157239,#157240,#157241,#157242,#157243,#157244,#157245,
#157246,#157247),(#157248,#157249,#157250,#157251,#157252,#157253,#157254,
#157255,#157256,#157257,#157258,#157259,#157260,#157261,#157262,#157263,
#157264,#157265,#157266,#157267,#157268,#157269,#157270,#157271,#157272,
#157273,#157274,#157275,#157276,#157277,#157278,#157279,#157280,#157281,
#157282,#157283,#157284,#157285,#157286,#157287,#157288,#157289,#157290,
#157291,#157292,#157293,#157294,#157295,#157296,#157297,#157298,#157299,
#157300,#157301,#157302,#157303,#157304,#157305,#157306,#157307,#157308,
#157309,#157310,#157311,#157312,#157313,#157314,#157315,#157316,#157317,
#157318,#157319,#157320,#157321,#157322,#157323,#157324,#157325,#157326,
#157327,#157328,#157329,#157330,#157331,#157332,#157333,#157334),(#157335,
#157336,#157337,#157338,#157339,#157340,#157341,#157342,#157343,#157344,
#157345,#157346,#157347,#157348,#157349,#157350,#157351,#157352,#157353,
#157354,#157355,#157356,#157357,#157358,#157359,#157360,#157361,#157362,
#157363,#157364,#157365,#157366,#157367,#157368,#157369,#157370,#157371,
#157372,#157373,#157374,#157375,#157376,#157377,#157378,#157379,#157380,
#157381,#157382,#157383,#157384,#157385,#157386,#157387,#157388,#157389,
#157390,#157391,#157392,#157393,#157394,#157395,#157396,#157397,#157398,
#157399,#157400,#157401,#157402,#157403,#157404,#157405,#157406,#157407,
#157408,#157409,#157410,#157411,#157412,#157413,#157414,#157415,#157416,
#157417,#157418,#157419,#157420,#157421),(#157422,#157423,#157424,#157425,
#157426,#157427,#157428,#157429,#157430,#157431,#157432,#157433,#157434,
#157435,#157436,#157437,#157438,#157439,#157440,#157441,#157442,#157443,
#157444,#157445,#157446,#157447,#157448,#157449,#157450,#157451,#157452,
#157453,#157454,#157455,#157456,#157457,#157458,#157459,#157460,#157461,
#157462,#157463,#157464,#157465,#157466,#157467,#157468,#157469,#157470,
#157471,#157472,#157473,#157474,#157475,#157476,#157477,#157478,#157479,
#157480,#157481,#157482,#157483,#157484,#157485,#157486,#157487,#157488,
#157489,#157490,#157491,#157492,#157493,#157494,#157495,#157496,#157497,
#157498,#157499,#157500,#157501,#157502,#157503,#157504,#157505,#157506,
#157507,#157508),(#157509,#157510,#157511,#157512,#157513,#157514,#157515,
#157516,#157517,#157518,#157519,#157520,#157521,#157522,#157523,#157524,
#157525,#157526,#157527,#157528,#157529,#157530,#157531,#157532,#157533,
#157534,#157535,#157536,#157537,#157538,#157539,#157540,#157541,#157542,
#157543,#157544,#157545,#157546,#157547,#157548,#157549,#157550,#157551,
#157552,#157553,#157554,#157555,#157556,#157557,#157558,#157559,#157560,
#157561,#157562,#157563,#157564,#157565,#157566,#157567,#157568,#157569,
#157570,#157571,#157572,#157573,#157574,#157575,#157576,#157577,#157578,
#157579,#157580,#157581,#157582,#157583,#157584,#157585,#157586,#157587,
#157588,#157589,#157590,#157591,#157592,#157593,#157594,#157595),(#157596,
#157597,#157598,#157599,#157600,#157601,#157602,#157603,#157604,#157605,
#157606,#157607,#157608,#157609,#157610,#157611,#157612,#157613,#157614,
#157615,#157616,#157617,#157618,#157619,#157620,#157621,#157622,#157623,
#157624,#157625,#157626,#157627,#157628,#157629,#157630,#157631,#157632,
#157633,#157634,#157635,#157636,#157637,#157638,#157639,#157640,#157641,
#157642,#157643,#157644,#157645,#157646,#157647,#157648,#157649,#157650,
#157651,#157652,#157653,#157654,#157655,#157656,#157657,#157658,#157659,
#157660,#157661,#157662,#157663,#157664,#157665,#157666,#157667,#157668,
#157669,#157670,#157671,#157672,#157673,#157674,#157675,#157676,#157677,
#157678,#157679,#157680,#157681,#157682),(#157683,#157684,#157685,#157686,
#157687,#157688,#157689,#157690,#157691,#157692,#157693,#157694,#157695,
#157696,#157697,#157698,#157699,#157700,#157701,#157702,#157703,#157704,
#157705,#157706,#157707,#157708,#157709,#157710,#157711,#157712,#157713,
#157714,#157715,#157716,#157717,#157718,#157719,#157720,#157721,#157722,
#157723,#157724,#157725,#157726,#157727,#157728,#157729,#157730,#157731,
#157732,#157733,#157734,#157735,#157736,#157737,#157738,#157739,#157740,
#157741,#157742,#157743,#157744,#157745,#157746,#157747,#157748,#157749,
#157750,#157751,#157752,#157753,#157754,#157755,#157756,#157757,#157758,
#157759,#157760,#157761,#157762,#157763,#157764,#157765,#157766,#157767,
#157768,#157769),(#157770,#157771,#157772,#157773,#157774,#157775,#157776,
#157777,#157778,#157779,#157780,#157781,#157782,#157783,#157784,#157785,
#157786,#157787,#157788,#157789,#157790,#157791,#157792,#157793,#157794,
#157795,#157796,#157797,#157798,#157799,#157800,#157801,#157802,#157803,
#157804,#157805,#157806,#157807,#157808,#157809,#157810,#157811,#157812,
#157813,#157814,#157815,#157816,#157817,#157818,#157819,#157820,#157821,
#157822,#157823,#157824,#157825,#157826,#157827,#157828,#157829,#157830,
#157831,#157832,#157833,#157834,#157835,#157836,#157837,#157838,#157839,
#157840,#157841,#157842,#157843,#157844,#157845,#157846,#157847,#157848,
#157849,#157850,#157851,#157852,#157853,#157854,#157855,#157856),(#157857,
#157858,#157859,#157860,#157861,#157862,#157863,#157864,#157865,#157866,
#157867,#157868,#157869,#157870,#157871,#157872,#157873,#157874,#157875,
#157876,#157877,#157878,#157879,#157880,#157881,#157882,#157883,#157884,
#157885,#157886,#157887,#157888,#157889,#157890,#157891,#157892,#157893,
#157894,#157895,#157896,#157897,#157898,#157899,#157900,#157901,#157902,
#157903,#157904,#157905,#157906,#157907,#157908,#157909,#157910,#157911,
#157912,#157913,#157914,#157915,#157916,#157917,#157918,#157919,#157920,
#157921,#157922,#157923,#157924,#157925,#157926,#157927,#157928,#157929,
#157930,#157931,#157932,#157933,#157934,#157935,#157936,#157937,#157938,
#157939,#157940,#157941,#157942,#157943),(#157944,#157945,#157946,#157947,
#157948,#157949,#157950,#157951,#157952,#157953,#157954,#157955,#157956,
#157957,#157958,#157959,#157960,#157961,#157962,#157963,#157964,#157965,
#157966,#157967,#157968,#157969,#157970,#157971,#157972,#157973,#157974,
#157975,#157976,#157977,#157978,#157979,#157980,#157981,#157982,#157983,
#157984,#157985,#157986,#157987,#157988,#157989,#157990,#157991,#157992,
#157993,#157994,#157995,#157996,#157997,#157998,#157999,#158000,#158001,
#158002,#158003,#158004,#158005,#158006,#158007,#158008,#158009,#158010,
#158011,#158012,#158013,#158014,#158015,#158016,#158017,#158018,#158019,
#158020,#158021,#158022,#158023,#158024,#158025,#158026,#158027,#158028,
#158029,#158030),(#158031,#158032,#158033,#158034,#158035,#158036,#158037,
#158038,#158039,#158040,#158041,#158042,#158043,#158044,#158045,#158046,
#158047,#158048,#158049,#158050,#158051,#158052,#158053,#158054,#158055,
#158056,#158057,#158058,#158059,#158060,#158061,#158062,#158063,#158064,
#158065,#158066,#158067,#158068,#158069,#158070,#158071,#158072,#158073,
#158074,#158075,#158076,#158077,#158078,#158079,#158080,#158081,#158082,
#158083,#158084,#158085,#158086,#158087,#158088,#158089,#158090,#158091,
#158092,#158093,#158094,#158095,#158096,#158097,#158098,#158099,#158100,
#158101,#158102,#158103,#158104,#158105,#158106,#158107,#158108,#158109,
#158110,#158111,#158112,#158113,#158114,#158115,#158116,#158117),(#158118,
#158119,#158120,#158121,#158122,#158123,#158124,#158125,#158126,#158127,
#158128,#158129,#158130,#158131,#158132,#158133,#158134,#158135,#158136,
#158137,#158138,#158139,#158140,#158141,#158142,#158143,#158144,#158145,
#158146,#158147,#158148,#158149,#158150,#158151,#158152,#158153,#158154,
#158155,#158156,#158157,#158158,#158159,#158160,#158161,#158162,#158163,
#158164,#158165,#158166,#158167,#158168,#158169,#158170,#158171,#158172,
#158173,#158174,#158175,#158176,#158177,#158178,#158179,#158180,#158181,
#158182,#158183,#158184,#158185,#158186,#158187,#158188,#158189,#158190,
#158191,#158192,#158193,#158194,#158195,#158196,#158197,#158198,#158199,
#158200,#158201,#158202,#158203,#158204)),.UNSPECIFIED.,.F.,.F.,.F.,(4,
3,1,1,3,4),(4,1,1,1,1,1,1,1,1,1,1,1,1,1,1,1,1,1,1,1,1,1,1,1,1,1,1,1,1,1,
1,1,1,1,1,1,1,1,1,1,1,1,1,1,1,1,1,1,1,1,1,1,1,1,1,1,1,1,1,1,1,1,1,1,1,1,
1,1,1,1,1,1,1,1,1,1,1,1,1,1,1,1,1,1,4),(-0.855237294951358,-0.838467936226788,
-0.119781133745207,0.359343401242513,0.838467936230234,0.85540498854205),
(32.7241439763348,33.2152755694897,33.7064071626446,34.1975387557996,34.6886703489545,
35.1798019421094,35.6709335352643,36.1620651284192,36.6531967215741,37.1443283147291,
37.635459907884,38.1265915010389,38.6177230941938,39.1088546873487,39.5999862805036,
40.0911178736586,40.5822494668135,41.0733810599684,41.5645126531233,42.0556442462782,
42.5467758394332,43.0379074325881,43.529039025743,44.0201706188979,44.5113022120528,
45.0024338052078,45.4935653983627,45.9846969915176,46.4758285846725,46.9669601778274,
47.4580917709823,47.9492233641373,48.4403549572922,48.9314865504471,49.422618143602,
49.9137497367569,50.4048813299118,50.8960129230668,51.3871445162217,51.8782761093766,
52.3694077025315,52.8605392956864,53.3516708888414,53.8428024819963,54.3339340751512,
54.8250656683061,55.316197261461,55.8073288546159,56.2984604477709,56.7895920409258,
57.2807236340807,57.7718552272356,58.2629868203905,58.7541184135455,59.2452500067004,
59.7363815998553,60.2275131930102,60.7186447861651,61.20977637932,61.700907972475,
62.1920395656299,62.6831711587848,63.1743027519397,63.6654343450946,64.1565659382495,
64.6476975314045,65.1388291245594,65.6299607177143,66.1210923108692,66.6122239040241,
67.1033554971791,67.594487090334,68.0856186834889,68.5767502766438,69.0678818697987,
69.5590134629536,70.0501450561086,70.5412766492635,71.0324082424184,71.5235398355733,
72.0146714287282,72.5058030218832,72.9969346150381,73.488066208193,73.9791978013479),
 .UNSPECIFIED.);
#2163=B_SPLINE_SURFACE_WITH_KNOTS('',3,3,((#158929,#158930,#158931,#158932,
#158933,#158934,#158935,#158936,#158937,#158938,#158939,#158940,#158941,
#158942,#158943,#158944,#158945,#158946,#158947,#158948,#158949,#158950,
#158951,#158952,#158953,#158954,#158955,#158956,#158957,#158958,#158959,
#158960,#158961,#158962,#158963,#158964,#158965,#158966,#158967,#158968,
#158969,#158970,#158971,#158972,#158973,#158974,#158975,#158976,#158977,
#158978,#158979,#158980,#158981,#158982,#158983,#158984,#158985,#158986,
#158987,#158988,#158989,#158990,#158991,#158992,#158993,#158994,#158995,
#158996,#158997,#158998,#158999,#159000,#159001,#159002,#159003,#159004,
#159005,#159006,#159007,#159008,#159009,#159010,#159011,#159012,#159013,
#159014,#159015),(#159016,#159017,#159018,#159019,#159020,#159021,#159022,
#159023,#159024,#159025,#159026,#159027,#159028,#159029,#159030,#159031,
#159032,#159033,#159034,#159035,#159036,#159037,#159038,#159039,#159040,
#159041,#159042,#159043,#159044,#159045,#159046,#159047,#159048,#159049,
#159050,#159051,#159052,#159053,#159054,#159055,#159056,#159057,#159058,
#159059,#159060,#159061,#159062,#159063,#159064,#159065,#159066,#159067,
#159068,#159069,#159070,#159071,#159072,#159073,#159074,#159075,#159076,
#159077,#159078,#159079,#159080,#159081,#159082,#159083,#159084,#159085,
#159086,#159087,#159088,#159089,#159090,#159091,#159092,#159093,#159094,
#159095,#159096,#159097,#159098,#159099,#159100,#159101,#159102),(#159103,
#159104,#159105,#159106,#159107,#159108,#159109,#159110,#159111,#159112,
#159113,#159114,#159115,#159116,#159117,#159118,#159119,#159120,#159121,
#159122,#159123,#159124,#159125,#159126,#159127,#159128,#159129,#159130,
#159131,#159132,#159133,#159134,#159135,#159136,#159137,#159138,#159139,
#159140,#159141,#159142,#159143,#159144,#159145,#159146,#159147,#159148,
#159149,#159150,#159151,#159152,#159153,#159154,#159155,#159156,#159157,
#159158,#159159,#159160,#159161,#159162,#159163,#159164,#159165,#159166,
#159167,#159168,#159169,#159170,#159171,#159172,#159173,#159174,#159175,
#159176,#159177,#159178,#159179,#159180,#159181,#159182,#159183,#159184,
#159185,#159186,#159187,#159188,#159189),(#159190,#159191,#159192,#159193,
#159194,#159195,#159196,#159197,#159198,#159199,#159200,#159201,#159202,
#159203,#159204,#159205,#159206,#159207,#159208,#159209,#159210,#159211,
#159212,#159213,#159214,#159215,#159216,#159217,#159218,#159219,#159220,
#159221,#159222,#159223,#159224,#159225,#159226,#159227,#159228,#159229,
#159230,#159231,#159232,#159233,#159234,#159235,#159236,#159237,#159238,
#159239,#159240,#159241,#159242,#159243,#159244,#159245,#159246,#159247,
#159248,#159249,#159250,#159251,#159252,#159253,#159254,#159255,#159256,
#159257,#159258,#159259,#159260,#159261,#159262,#159263,#159264,#159265,
#159266,#159267,#159268,#159269,#159270,#159271,#159272,#159273,#159274,
#159275,#159276),(#159277,#159278,#159279,#159280,#159281,#159282,#159283,
#159284,#159285,#159286,#159287,#159288,#159289,#159290,#159291,#159292,
#159293,#159294,#159295,#159296,#159297,#159298,#159299,#159300,#159301,
#159302,#159303,#159304,#159305,#159306,#159307,#159308,#159309,#159310,
#159311,#159312,#159313,#159314,#159315,#159316,#159317,#159318,#159319,
#159320,#159321,#159322,#159323,#159324,#159325,#159326,#159327,#159328,
#159329,#159330,#159331,#159332,#159333,#159334,#159335,#159336,#159337,
#159338,#159339,#159340,#159341,#159342,#159343,#159344,#159345,#159346,
#159347,#159348,#159349,#159350,#159351,#159352,#159353,#159354,#159355,
#159356,#159357,#159358,#159359,#159360,#159361,#159362,#159363),(#159364,
#159365,#159366,#159367,#159368,#159369,#159370,#159371,#159372,#159373,
#159374,#159375,#159376,#159377,#159378,#159379,#159380,#159381,#159382,
#159383,#159384,#159385,#159386,#159387,#159388,#159389,#159390,#159391,
#159392,#159393,#159394,#159395,#159396,#159397,#159398,#159399,#159400,
#159401,#159402,#159403,#159404,#159405,#159406,#159407,#159408,#159409,
#159410,#159411,#159412,#159413,#159414,#159415,#159416,#159417,#159418,
#159419,#159420,#159421,#159422,#159423,#159424,#159425,#159426,#159427,
#159428,#159429,#159430,#159431,#159432,#159433,#159434,#159435,#159436,
#159437,#159438,#159439,#159440,#159441,#159442,#159443,#159444,#159445,
#159446,#159447,#159448,#159449,#159450),(#159451,#159452,#159453,#159454,
#159455,#159456,#159457,#159458,#159459,#159460,#159461,#159462,#159463,
#159464,#159465,#159466,#159467,#159468,#159469,#159470,#159471,#159472,
#159473,#159474,#159475,#159476,#159477,#159478,#159479,#159480,#159481,
#159482,#159483,#159484,#159485,#159486,#159487,#159488,#159489,#159490,
#159491,#159492,#159493,#159494,#159495,#159496,#159497,#159498,#159499,
#159500,#159501,#159502,#159503,#159504,#159505,#159506,#159507,#159508,
#159509,#159510,#159511,#159512,#159513,#159514,#159515,#159516,#159517,
#159518,#159519,#159520,#159521,#159522,#159523,#159524,#159525,#159526,
#159527,#159528,#159529,#159530,#159531,#159532,#159533,#159534,#159535,
#159536,#159537),(#159538,#159539,#159540,#159541,#159542,#159543,#159544,
#159545,#159546,#159547,#159548,#159549,#159550,#159551,#159552,#159553,
#159554,#159555,#159556,#159557,#159558,#159559,#159560,#159561,#159562,
#159563,#159564,#159565,#159566,#159567,#159568,#159569,#159570,#159571,
#159572,#159573,#159574,#159575,#159576,#159577,#159578,#159579,#159580,
#159581,#159582,#159583,#159584,#159585,#159586,#159587,#159588,#159589,
#159590,#159591,#159592,#159593,#159594,#159595,#159596,#159597,#159598,
#159599,#159600,#159601,#159602,#159603,#159604,#159605,#159606,#159607,
#159608,#159609,#159610,#159611,#159612,#159613,#159614,#159615,#159616,
#159617,#159618,#159619,#159620,#159621,#159622,#159623,#159624),(#159625,
#159626,#159627,#159628,#159629,#159630,#159631,#159632,#159633,#159634,
#159635,#159636,#159637,#159638,#159639,#159640,#159641,#159642,#159643,
#159644,#159645,#159646,#159647,#159648,#159649,#159650,#159651,#159652,
#159653,#159654,#159655,#159656,#159657,#159658,#159659,#159660,#159661,
#159662,#159663,#159664,#159665,#159666,#159667,#159668,#159669,#159670,
#159671,#159672,#159673,#159674,#159675,#159676,#159677,#159678,#159679,
#159680,#159681,#159682,#159683,#159684,#159685,#159686,#159687,#159688,
#159689,#159690,#159691,#159692,#159693,#159694,#159695,#159696,#159697,
#159698,#159699,#159700,#159701,#159702,#159703,#159704,#159705,#159706,
#159707,#159708,#159709,#159710,#159711),(#159712,#159713,#159714,#159715,
#159716,#159717,#159718,#159719,#159720,#159721,#159722,#159723,#159724,
#159725,#159726,#159727,#159728,#159729,#159730,#159731,#159732,#159733,
#159734,#159735,#159736,#159737,#159738,#159739,#159740,#159741,#159742,
#159743,#159744,#159745,#159746,#159747,#159748,#159749,#159750,#159751,
#159752,#159753,#159754,#159755,#159756,#159757,#159758,#159759,#159760,
#159761,#159762,#159763,#159764,#159765,#159766,#159767,#159768,#159769,
#159770,#159771,#159772,#159773,#159774,#159775,#159776,#159777,#159778,
#159779,#159780,#159781,#159782,#159783,#159784,#159785,#159786,#159787,
#159788,#159789,#159790,#159791,#159792,#159793,#159794,#159795,#159796,
#159797,#159798),(#159799,#159800,#159801,#159802,#159803,#159804,#159805,
#159806,#159807,#159808,#159809,#159810,#159811,#159812,#159813,#159814,
#159815,#159816,#159817,#159818,#159819,#159820,#159821,#159822,#159823,
#159824,#159825,#159826,#159827,#159828,#159829,#159830,#159831,#159832,
#159833,#159834,#159835,#159836,#159837,#159838,#159839,#159840,#159841,
#159842,#159843,#159844,#159845,#159846,#159847,#159848,#159849,#159850,
#159851,#159852,#159853,#159854,#159855,#159856,#159857,#159858,#159859,
#159860,#159861,#159862,#159863,#159864,#159865,#159866,#159867,#159868,
#159869,#159870,#159871,#159872,#159873,#159874,#159875,#159876,#159877,
#159878,#159879,#159880,#159881,#159882,#159883,#159884,#159885),(#159886,
#159887,#159888,#159889,#159890,#159891,#159892,#159893,#159894,#159895,
#159896,#159897,#159898,#159899,#159900,#159901,#159902,#159903,#159904,
#159905,#159906,#159907,#159908,#159909,#159910,#159911,#159912,#159913,
#159914,#159915,#159916,#159917,#159918,#159919,#159920,#159921,#159922,
#159923,#159924,#159925,#159926,#159927,#159928,#159929,#159930,#159931,
#159932,#159933,#159934,#159935,#159936,#159937,#159938,#159939,#159940,
#159941,#159942,#159943,#159944,#159945,#159946,#159947,#159948,#159949,
#159950,#159951,#159952,#159953,#159954,#159955,#159956,#159957,#159958,
#159959,#159960,#159961,#159962,#159963,#159964,#159965,#159966,#159967,
#159968,#159969,#159970,#159971,#159972)),.UNSPECIFIED.,.F.,.F.,.F.,(4,
3,1,1,3,4),(4,1,1,1,1,1,1,1,1,1,1,1,1,1,1,1,1,1,1,1,1,1,1,1,1,1,1,1,1,1,
1,1,1,1,1,1,1,1,1,1,1,1,1,1,1,1,1,1,1,1,1,1,1,1,1,1,1,1,1,1,1,1,1,1,1,1,
1,1,1,1,1,1,1,1,1,1,1,1,1,1,1,1,1,1,4),(-0.855237294951358,-0.838467936226788,
-0.119781133745207,0.359343401242513,0.838467936230234,0.85540498854205),
(32.7241439763348,33.2152755694897,33.7064071626446,34.1975387557996,34.6886703489545,
35.1798019421094,35.6709335352643,36.1620651284192,36.6531967215741,37.1443283147291,
37.635459907884,38.1265915010389,38.6177230941938,39.1088546873487,39.5999862805036,
40.0911178736586,40.5822494668135,41.0733810599684,41.5645126531233,42.0556442462782,
42.5467758394332,43.0379074325881,43.529039025743,44.0201706188979,44.5113022120528,
45.0024338052078,45.4935653983627,45.9846969915176,46.4758285846725,46.9669601778274,
47.4580917709823,47.9492233641373,48.4403549572922,48.9314865504471,49.422618143602,
49.9137497367569,50.4048813299118,50.8960129230668,51.3871445162217,51.8782761093766,
52.3694077025315,52.8605392956864,53.3516708888414,53.8428024819963,54.3339340751512,
54.8250656683061,55.316197261461,55.8073288546159,56.2984604477709,56.7895920409258,
57.2807236340807,57.7718552272356,58.2629868203905,58.7541184135455,59.2452500067004,
59.7363815998553,60.2275131930102,60.7186447861651,61.20977637932,61.700907972475,
62.1920395656299,62.6831711587848,63.1743027519397,63.6654343450946,64.1565659382495,
64.6476975314045,65.1388291245594,65.6299607177143,66.1210923108692,66.6122239040241,
67.1033554971791,67.594487090334,68.0856186834889,68.5767502766438,69.0678818697987,
69.5590134629536,70.0501450561086,70.5412766492635,71.0324082424184,71.5235398355733,
72.0146714287282,72.5058030218832,72.9969346150381,73.488066208193,73.9791978013479),
 .UNSPECIFIED.);
#2164=B_SPLINE_SURFACE_WITH_KNOTS('',3,3,((#160201,#160202,#160203,#160204,
#160205,#160206,#160207,#160208,#160209,#160210,#160211,#160212,#160213,
#160214,#160215,#160216,#160217,#160218,#160219,#160220,#160221,#160222,
#160223,#160224,#160225,#160226,#160227,#160228,#160229,#160230,#160231,
#160232,#160233,#160234,#160235,#160236,#160237,#160238,#160239,#160240,
#160241,#160242,#160243,#160244,#160245,#160246,#160247,#160248,#160249,
#160250,#160251,#160252,#160253,#160254,#160255,#160256,#160257,#160258,
#160259,#160260,#160261,#160262,#160263,#160264,#160265,#160266,#160267,
#160268,#160269,#160270,#160271,#160272,#160273,#160274,#160275,#160276,
#160277),(#160278,#160279,#160280,#160281,#160282,#160283,#160284,#160285,
#160286,#160287,#160288,#160289,#160290,#160291,#160292,#160293,#160294,
#160295,#160296,#160297,#160298,#160299,#160300,#160301,#160302,#160303,
#160304,#160305,#160306,#160307,#160308,#160309,#160310,#160311,#160312,
#160313,#160314,#160315,#160316,#160317,#160318,#160319,#160320,#160321,
#160322,#160323,#160324,#160325,#160326,#160327,#160328,#160329,#160330,
#160331,#160332,#160333,#160334,#160335,#160336,#160337,#160338,#160339,
#160340,#160341,#160342,#160343,#160344,#160345,#160346,#160347,#160348,
#160349,#160350,#160351,#160352,#160353,#160354),(#160355,#160356,#160357,
#160358,#160359,#160360,#160361,#160362,#160363,#160364,#160365,#160366,
#160367,#160368,#160369,#160370,#160371,#160372,#160373,#160374,#160375,
#160376,#160377,#160378,#160379,#160380,#160381,#160382,#160383,#160384,
#160385,#160386,#160387,#160388,#160389,#160390,#160391,#160392,#160393,
#160394,#160395,#160396,#160397,#160398,#160399,#160400,#160401,#160402,
#160403,#160404,#160405,#160406,#160407,#160408,#160409,#160410,#160411,
#160412,#160413,#160414,#160415,#160416,#160417,#160418,#160419,#160420,
#160421,#160422,#160423,#160424,#160425,#160426,#160427,#160428,#160429,
#160430,#160431),(#160432,#160433,#160434,#160435,#160436,#160437,#160438,
#160439,#160440,#160441,#160442,#160443,#160444,#160445,#160446,#160447,
#160448,#160449,#160450,#160451,#160452,#160453,#160454,#160455,#160456,
#160457,#160458,#160459,#160460,#160461,#160462,#160463,#160464,#160465,
#160466,#160467,#160468,#160469,#160470,#160471,#160472,#160473,#160474,
#160475,#160476,#160477,#160478,#160479,#160480,#160481,#160482,#160483,
#160484,#160485,#160486,#160487,#160488,#160489,#160490,#160491,#160492,
#160493,#160494,#160495,#160496,#160497,#160498,#160499,#160500,#160501,
#160502,#160503,#160504,#160505,#160506,#160507,#160508)),.UNSPECIFIED.,
 .F.,.F.,.F.,(4,4),(4,1,1,1,1,1,1,1,1,1,1,1,1,1,1,1,1,1,1,1,1,1,1,1,1,1,
1,1,1,1,1,1,1,1,1,1,1,1,1,1,1,1,1,1,1,1,1,1,1,1,1,1,1,1,1,1,1,1,1,1,1,1,
1,1,1,1,1,1,1,1,1,1,1,1,4),(2.31637354466821,3.14159265358981),(38.8932311051627,
39.3884369771038,39.8836428490449,40.378848720986,40.8740545929272,41.3692604648683,
41.8644663368094,42.3596722087506,42.8548780806917,43.3500839526328,43.845289824574,
44.3404956965151,44.8357015684562,45.3309074403974,45.8261133123385,46.3213191842796,
46.8165250562207,47.3117309281619,47.806936800103,48.3021426720441,48.7973485439853,
49.2925544159264,49.7877602878675,50.2829661598087,50.7781720317498,51.2733779036909,
51.7685837756321,52.2637896475732,52.7589955195143,53.2542013914554,53.7494072633966,
54.2446131353377,54.7398190072788,55.23502487922,55.7302307511611,56.2254366231022,
56.7206424950434,57.2158483669845,57.7110542389256,58.2062601108668,58.7014659828079,
59.196671854749,59.6918777266901,60.1870835986313,60.6822894705724,61.1774953425135,
61.6727012144547,62.1679070863958,62.6631129583369,63.1583188302781,63.6535247022192,
64.1487305741603,64.6439364461014,65.1391423180426,65.6343481899837,66.1295540619248,
66.624759933866,67.1199658058071,67.6151716777482,68.1103775496894,68.6055834216305,
69.1007892935716,69.5959951655128,70.0912010374539,70.586406909395,71.0816127813361,
71.5768186532773,72.0720245252184,72.5672303971595,73.0624362691007,73.5576421410418,
74.0528480129829,74.5480538849241,75.0432597568652,75.5384656288063),
 .UNSPECIFIED.);
#2165=B_SPLINE_SURFACE_WITH_KNOTS('',3,3,((#160511,#160512,#160513,#160514,
#160515,#160516,#160517,#160518,#160519,#160520,#160521,#160522,#160523,
#160524,#160525,#160526,#160527,#160528,#160529,#160530,#160531,#160532,
#160533,#160534,#160535,#160536,#160537,#160538,#160539,#160540,#160541,
#160542,#160543,#160544,#160545,#160546,#160547,#160548,#160549,#160550,
#160551,#160552,#160553,#160554,#160555,#160556,#160557,#160558,#160559,
#160560,#160561,#160562,#160563,#160564,#160565,#160566,#160567,#160568,
#160569,#160570,#160571,#160572,#160573,#160574,#160575,#160576,#160577,
#160578,#160579,#160580,#160581,#160582,#160583,#160584,#160585,#160586,
#160587),(#160588,#160589,#160590,#160591,#160592,#160593,#160594,#160595,
#160596,#160597,#160598,#160599,#160600,#160601,#160602,#160603,#160604,
#160605,#160606,#160607,#160608,#160609,#160610,#160611,#160612,#160613,
#160614,#160615,#160616,#160617,#160618,#160619,#160620,#160621,#160622,
#160623,#160624,#160625,#160626,#160627,#160628,#160629,#160630,#160631,
#160632,#160633,#160634,#160635,#160636,#160637,#160638,#160639,#160640,
#160641,#160642,#160643,#160644,#160645,#160646,#160647,#160648,#160649,
#160650,#160651,#160652,#160653,#160654,#160655,#160656,#160657,#160658,
#160659,#160660,#160661,#160662,#160663,#160664),(#160665,#160666,#160667,
#160668,#160669,#160670,#160671,#160672,#160673,#160674,#160675,#160676,
#160677,#160678,#160679,#160680,#160681,#160682,#160683,#160684,#160685,
#160686,#160687,#160688,#160689,#160690,#160691,#160692,#160693,#160694,
#160695,#160696,#160697,#160698,#160699,#160700,#160701,#160702,#160703,
#160704,#160705,#160706,#160707,#160708,#160709,#160710,#160711,#160712,
#160713,#160714,#160715,#160716,#160717,#160718,#160719,#160720,#160721,
#160722,#160723,#160724,#160725,#160726,#160727,#160728,#160729,#160730,
#160731,#160732,#160733,#160734,#160735,#160736,#160737,#160738,#160739,
#160740,#160741),(#160742,#160743,#160744,#160745,#160746,#160747,#160748,
#160749,#160750,#160751,#160752,#160753,#160754,#160755,#160756,#160757,
#160758,#160759,#160760,#160761,#160762,#160763,#160764,#160765,#160766,
#160767,#160768,#160769,#160770,#160771,#160772,#160773,#160774,#160775,
#160776,#160777,#160778,#160779,#160780,#160781,#160782,#160783,#160784,
#160785,#160786,#160787,#160788,#160789,#160790,#160791,#160792,#160793,
#160794,#160795,#160796,#160797,#160798,#160799,#160800,#160801,#160802,
#160803,#160804,#160805,#160806,#160807,#160808,#160809,#160810,#160811,
#160812,#160813,#160814,#160815,#160816,#160817,#160818)),.UNSPECIFIED.,
 .F.,.F.,.F.,(4,4),(4,1,1,1,1,1,1,1,1,1,1,1,1,1,1,1,1,1,1,1,1,1,1,1,1,1,
1,1,1,1,1,1,1,1,1,1,1,1,1,1,1,1,1,1,1,1,1,1,1,1,1,1,1,1,1,1,1,1,1,1,1,1,
1,1,1,1,1,1,1,1,1,1,1,1,4),(2.31637354466821,3.14159265358981),(38.8932311051627,
39.3884369771038,39.8836428490449,40.378848720986,40.8740545929272,41.3692604648683,
41.8644663368094,42.3596722087506,42.8548780806917,43.3500839526328,43.845289824574,
44.3404956965151,44.8357015684562,45.3309074403974,45.8261133123385,46.3213191842796,
46.8165250562207,47.3117309281619,47.806936800103,48.3021426720441,48.7973485439853,
49.2925544159264,49.7877602878675,50.2829661598087,50.7781720317498,51.2733779036909,
51.7685837756321,52.2637896475732,52.7589955195143,53.2542013914554,53.7494072633966,
54.2446131353377,54.7398190072788,55.23502487922,55.7302307511611,56.2254366231022,
56.7206424950434,57.2158483669845,57.7110542389256,58.2062601108668,58.7014659828079,
59.196671854749,59.6918777266901,60.1870835986313,60.6822894705724,61.1774953425135,
61.6727012144547,62.1679070863958,62.6631129583369,63.1583188302781,63.6535247022192,
64.1487305741603,64.6439364461014,65.1391423180426,65.6343481899837,66.1295540619248,
66.624759933866,67.1199658058071,67.6151716777482,68.1103775496894,68.6055834216305,
69.1007892935716,69.5959951655128,70.0912010374539,70.586406909395,71.0816127813361,
71.5768186532773,72.0720245252184,72.5672303971595,73.0624362691007,73.5576421410418,
74.0528480129829,74.5480538849241,75.0432597568652,75.5384656288063),
 .UNSPECIFIED.);
#2166=B_SPLINE_SURFACE_WITH_KNOTS('',3,3,((#160821,#160822,#160823,#160824,
#160825,#160826,#160827,#160828,#160829,#160830,#160831,#160832,#160833,
#160834,#160835,#160836,#160837,#160838,#160839,#160840,#160841,#160842,
#160843,#160844,#160845,#160846,#160847,#160848,#160849,#160850,#160851,
#160852,#160853,#160854,#160855,#160856,#160857,#160858,#160859,#160860,
#160861,#160862,#160863,#160864,#160865,#160866,#160867,#160868,#160869,
#160870,#160871,#160872,#160873,#160874,#160875,#160876,#160877,#160878,
#160879,#160880,#160881,#160882,#160883,#160884,#160885,#160886,#160887,
#160888,#160889,#160890,#160891,#160892,#160893,#160894,#160895,#160896,
#160897),(#160898,#160899,#160900,#160901,#160902,#160903,#160904,#160905,
#160906,#160907,#160908,#160909,#160910,#160911,#160912,#160913,#160914,
#160915,#160916,#160917,#160918,#160919,#160920,#160921,#160922,#160923,
#160924,#160925,#160926,#160927,#160928,#160929,#160930,#160931,#160932,
#160933,#160934,#160935,#160936,#160937,#160938,#160939,#160940,#160941,
#160942,#160943,#160944,#160945,#160946,#160947,#160948,#160949,#160950,
#160951,#160952,#160953,#160954,#160955,#160956,#160957,#160958,#160959,
#160960,#160961,#160962,#160963,#160964,#160965,#160966,#160967,#160968,
#160969,#160970,#160971,#160972,#160973,#160974),(#160975,#160976,#160977,
#160978,#160979,#160980,#160981,#160982,#160983,#160984,#160985,#160986,
#160987,#160988,#160989,#160990,#160991,#160992,#160993,#160994,#160995,
#160996,#160997,#160998,#160999,#161000,#161001,#161002,#161003,#161004,
#161005,#161006,#161007,#161008,#161009,#161010,#161011,#161012,#161013,
#161014,#161015,#161016,#161017,#161018,#161019,#161020,#161021,#161022,
#161023,#161024,#161025,#161026,#161027,#161028,#161029,#161030,#161031,
#161032,#161033,#161034,#161035,#161036,#161037,#161038,#161039,#161040,
#161041,#161042,#161043,#161044,#161045,#161046,#161047,#161048,#161049,
#161050,#161051),(#161052,#161053,#161054,#161055,#161056,#161057,#161058,
#161059,#161060,#161061,#161062,#161063,#161064,#161065,#161066,#161067,
#161068,#161069,#161070,#161071,#161072,#161073,#161074,#161075,#161076,
#161077,#161078,#161079,#161080,#161081,#161082,#161083,#161084,#161085,
#161086,#161087,#161088,#161089,#161090,#161091,#161092,#161093,#161094,
#161095,#161096,#161097,#161098,#161099,#161100,#161101,#161102,#161103,
#161104,#161105,#161106,#161107,#161108,#161109,#161110,#161111,#161112,
#161113,#161114,#161115,#161116,#161117,#161118,#161119,#161120,#161121,
#161122,#161123,#161124,#161125,#161126,#161127,#161128)),.UNSPECIFIED.,
 .F.,.F.,.F.,(4,4),(4,1,1,1,1,1,1,1,1,1,1,1,1,1,1,1,1,1,1,1,1,1,1,1,1,1,
1,1,1,1,1,1,1,1,1,1,1,1,1,1,1,1,1,1,1,1,1,1,1,1,1,1,1,1,1,1,1,1,1,1,1,1,
1,1,1,1,1,1,1,1,1,1,1,1,4),(2.31637354466821,3.14161839837776),(38.8932311051627,
39.3884369771038,39.8836428490449,40.378848720986,40.8740545929272,41.3692604648683,
41.8644663368094,42.3596722087506,42.8548780806917,43.3500839526328,43.845289824574,
44.3404956965151,44.8357015684562,45.3309074403974,45.8261133123385,46.3213191842796,
46.8165250562207,47.3117309281619,47.806936800103,48.3021426720441,48.7973485439853,
49.2925544159264,49.7877602878675,50.2829661598087,50.7781720317498,51.2733779036909,
51.7685837756321,52.2637896475732,52.7589955195143,53.2542013914554,53.7494072633966,
54.2446131353377,54.7398190072788,55.23502487922,55.7302307511611,56.2254366231022,
56.7206424950434,57.2158483669845,57.7110542389256,58.2062601108668,58.7014659828079,
59.196671854749,59.6918777266901,60.1870835986313,60.6822894705724,61.1774953425135,
61.6727012144547,62.1679070863958,62.6631129583369,63.1583188302781,63.6535247022192,
64.1487305741603,64.6439364461014,65.1391423180426,65.6343481899837,66.1295540619248,
66.624759933866,67.1199658058071,67.6151716777482,68.1103775496894,68.6055834216305,
69.1007892935716,69.5959951655128,70.0912010374539,70.586406909395,71.0816127813361,
71.5768186532773,72.0720245252184,72.5672303971595,73.0624362691007,73.5576421410418,
74.0528480129829,74.5480538849241,75.0432597568652,75.5384656288063),
 .UNSPECIFIED.);
#2167=B_SPLINE_SURFACE_WITH_KNOTS('',3,3,((#161131,#161132,#161133,#161134,
#161135,#161136,#161137,#161138,#161139,#161140,#161141,#161142,#161143,
#161144,#161145,#161146,#161147,#161148,#161149,#161150,#161151,#161152,
#161153,#161154,#161155,#161156,#161157,#161158,#161159,#161160,#161161,
#161162,#161163,#161164,#161165,#161166,#161167,#161168,#161169,#161170,
#161171,#161172,#161173,#161174,#161175,#161176,#161177,#161178,#161179,
#161180,#161181,#161182,#161183,#161184,#161185,#161186,#161187,#161188,
#161189,#161190,#161191,#161192,#161193,#161194,#161195,#161196,#161197,
#161198,#161199,#161200,#161201,#161202,#161203,#161204,#161205,#161206,
#161207),(#161208,#161209,#161210,#161211,#161212,#161213,#161214,#161215,
#161216,#161217,#161218,#161219,#161220,#161221,#161222,#161223,#161224,
#161225,#161226,#161227,#161228,#161229,#161230,#161231,#161232,#161233,
#161234,#161235,#161236,#161237,#161238,#161239,#161240,#161241,#161242,
#161243,#161244,#161245,#161246,#161247,#161248,#161249,#161250,#161251,
#161252,#161253,#161254,#161255,#161256,#161257,#161258,#161259,#161260,
#161261,#161262,#161263,#161264,#161265,#161266,#161267,#161268,#161269,
#161270,#161271,#161272,#161273,#161274,#161275,#161276,#161277,#161278,
#161279,#161280,#161281,#161282,#161283,#161284),(#161285,#161286,#161287,
#161288,#161289,#161290,#161291,#161292,#161293,#161294,#161295,#161296,
#161297,#161298,#161299,#161300,#161301,#161302,#161303,#161304,#161305,
#161306,#161307,#161308,#161309,#161310,#161311,#161312,#161313,#161314,
#161315,#161316,#161317,#161318,#161319,#161320,#161321,#161322,#161323,
#161324,#161325,#161326,#161327,#161328,#161329,#161330,#161331,#161332,
#161333,#161334,#161335,#161336,#161337,#161338,#161339,#161340,#161341,
#161342,#161343,#161344,#161345,#161346,#161347,#161348,#161349,#161350,
#161351,#161352,#161353,#161354,#161355,#161356,#161357,#161358,#161359,
#161360,#161361),(#161362,#161363,#161364,#161365,#161366,#161367,#161368,
#161369,#161370,#161371,#161372,#161373,#161374,#161375,#161376,#161377,
#161378,#161379,#161380,#161381,#161382,#161383,#161384,#161385,#161386,
#161387,#161388,#161389,#161390,#161391,#161392,#161393,#161394,#161395,
#161396,#161397,#161398,#161399,#161400,#161401,#161402,#161403,#161404,
#161405,#161406,#161407,#161408,#161409,#161410,#161411,#161412,#161413,
#161414,#161415,#161416,#161417,#161418,#161419,#161420,#161421,#161422,
#161423,#161424,#161425,#161426,#161427,#161428,#161429,#161430,#161431,
#161432,#161433,#161434,#161435,#161436,#161437,#161438)),.UNSPECIFIED.,
 .F.,.F.,.F.,(4,4),(4,1,1,1,1,1,1,1,1,1,1,1,1,1,1,1,1,1,1,1,1,1,1,1,1,1,
1,1,1,1,1,1,1,1,1,1,1,1,1,1,1,1,1,1,1,1,1,1,1,1,1,1,1,1,1,1,1,1,1,1,1,1,
1,1,1,1,1,1,1,1,1,1,1,1,4),(2.31637354466821,3.14162080281466),(38.8932311051627,
39.3884369771038,39.8836428490449,40.378848720986,40.8740545929272,41.3692604648683,
41.8644663368094,42.3596722087506,42.8548780806917,43.3500839526328,43.845289824574,
44.3404956965151,44.8357015684562,45.3309074403974,45.8261133123385,46.3213191842796,
46.8165250562207,47.3117309281619,47.806936800103,48.3021426720441,48.7973485439853,
49.2925544159264,49.7877602878675,50.2829661598087,50.7781720317498,51.2733779036909,
51.7685837756321,52.2637896475732,52.7589955195143,53.2542013914554,53.7494072633966,
54.2446131353377,54.7398190072788,55.23502487922,55.7302307511611,56.2254366231022,
56.7206424950434,57.2158483669845,57.7110542389256,58.2062601108668,58.7014659828079,
59.196671854749,59.6918777266901,60.1870835986313,60.6822894705724,61.1774953425135,
61.6727012144547,62.1679070863958,62.6631129583369,63.1583188302781,63.6535247022192,
64.1487305741603,64.6439364461014,65.1391423180426,65.6343481899837,66.1295540619248,
66.624759933866,67.1199658058071,67.6151716777482,68.1103775496894,68.6055834216305,
69.1007892935716,69.5959951655128,70.0912010374539,70.586406909395,71.0816127813361,
71.5768186532773,72.0720245252184,72.5672303971595,73.0624362691007,73.5576421410418,
74.0528480129829,74.5480538849241,75.0432597568652,75.5384656288063),
 .UNSPECIFIED.);
#2168=B_SPLINE_SURFACE_WITH_KNOTS('',3,3,((#161441,#161442,#161443,#161444,
#161445,#161446,#161447,#161448,#161449,#161450,#161451,#161452,#161453,
#161454,#161455,#161456,#161457,#161458,#161459,#161460,#161461,#161462,
#161463,#161464,#161465,#161466,#161467,#161468,#161469,#161470,#161471,
#161472,#161473,#161474,#161475,#161476,#161477,#161478,#161479,#161480,
#161481,#161482,#161483,#161484,#161485,#161486,#161487,#161488,#161489,
#161490,#161491,#161492,#161493,#161494,#161495,#161496,#161497,#161498,
#161499,#161500,#161501,#161502,#161503,#161504,#161505,#161506,#161507,
#161508,#161509,#161510,#161511,#161512,#161513,#161514,#161515,#161516,
#161517),(#161518,#161519,#161520,#161521,#161522,#161523,#161524,#161525,
#161526,#161527,#161528,#161529,#161530,#161531,#161532,#161533,#161534,
#161535,#161536,#161537,#161538,#161539,#161540,#161541,#161542,#161543,
#161544,#161545,#161546,#161547,#161548,#161549,#161550,#161551,#161552,
#161553,#161554,#161555,#161556,#161557,#161558,#161559,#161560,#161561,
#161562,#161563,#161564,#161565,#161566,#161567,#161568,#161569,#161570,
#161571,#161572,#161573,#161574,#161575,#161576,#161577,#161578,#161579,
#161580,#161581,#161582,#161583,#161584,#161585,#161586,#161587,#161588,
#161589,#161590,#161591,#161592,#161593,#161594),(#161595,#161596,#161597,
#161598,#161599,#161600,#161601,#161602,#161603,#161604,#161605,#161606,
#161607,#161608,#161609,#161610,#161611,#161612,#161613,#161614,#161615,
#161616,#161617,#161618,#161619,#161620,#161621,#161622,#161623,#161624,
#161625,#161626,#161627,#161628,#161629,#161630,#161631,#161632,#161633,
#161634,#161635,#161636,#161637,#161638,#161639,#161640,#161641,#161642,
#161643,#161644,#161645,#161646,#161647,#161648,#161649,#161650,#161651,
#161652,#161653,#161654,#161655,#161656,#161657,#161658,#161659,#161660,
#161661,#161662,#161663,#161664,#161665,#161666,#161667,#161668,#161669,
#161670,#161671),(#161672,#161673,#161674,#161675,#161676,#161677,#161678,
#161679,#161680,#161681,#161682,#161683,#161684,#161685,#161686,#161687,
#161688,#161689,#161690,#161691,#161692,#161693,#161694,#161695,#161696,
#161697,#161698,#161699,#161700,#161701,#161702,#161703,#161704,#161705,
#161706,#161707,#161708,#161709,#161710,#161711,#161712,#161713,#161714,
#161715,#161716,#161717,#161718,#161719,#161720,#161721,#161722,#161723,
#161724,#161725,#161726,#161727,#161728,#161729,#161730,#161731,#161732,
#161733,#161734,#161735,#161736,#161737,#161738,#161739,#161740,#161741,
#161742,#161743,#161744,#161745,#161746,#161747,#161748)),.UNSPECIFIED.,
 .F.,.F.,.F.,(4,4),(4,1,1,1,1,1,1,1,1,1,1,1,1,1,1,1,1,1,1,1,1,1,1,1,1,1,
1,1,1,1,1,1,1,1,1,1,1,1,1,1,1,1,1,1,1,1,1,1,1,1,1,1,1,1,1,1,1,1,1,1,1,1,
1,1,1,1,1,1,1,1,1,1,1,1,4),(2.31637354466821,3.14161870715354),(38.8932311051627,
39.3884369771038,39.8836428490449,40.378848720986,40.8740545929272,41.3692604648683,
41.8644663368094,42.3596722087506,42.8548780806917,43.3500839526328,43.845289824574,
44.3404956965151,44.8357015684562,45.3309074403974,45.8261133123385,46.3213191842796,
46.8165250562207,47.3117309281619,47.806936800103,48.3021426720441,48.7973485439853,
49.2925544159264,49.7877602878675,50.2829661598087,50.7781720317498,51.2733779036909,
51.7685837756321,52.2637896475732,52.7589955195143,53.2542013914554,53.7494072633966,
54.2446131353377,54.7398190072788,55.23502487922,55.7302307511611,56.2254366231022,
56.7206424950434,57.2158483669845,57.7110542389256,58.2062601108668,58.7014659828079,
59.196671854749,59.6918777266901,60.1870835986313,60.6822894705724,61.1774953425135,
61.6727012144547,62.1679070863958,62.6631129583369,63.1583188302781,63.6535247022192,
64.1487305741603,64.6439364461014,65.1391423180426,65.6343481899837,66.1295540619248,
66.624759933866,67.1199658058071,67.6151716777482,68.1103775496894,68.6055834216305,
69.1007892935716,69.5959951655128,70.0912010374539,70.586406909395,71.0816127813361,
71.5768186532773,72.0720245252184,72.5672303971595,73.0624362691007,73.5576421410418,
74.0528480129829,74.5480538849241,75.0432597568652,75.5384656288063),
 .UNSPECIFIED.);
#2169=B_SPLINE_SURFACE_WITH_KNOTS('',3,3,((#161751,#161752,#161753,#161754,
#161755,#161756,#161757,#161758,#161759,#161760,#161761,#161762,#161763,
#161764,#161765,#161766,#161767,#161768,#161769,#161770,#161771,#161772,
#161773,#161774,#161775,#161776,#161777,#161778,#161779,#161780,#161781,
#161782,#161783,#161784,#161785,#161786,#161787,#161788,#161789,#161790,
#161791,#161792,#161793,#161794,#161795,#161796,#161797,#161798,#161799,
#161800,#161801,#161802,#161803,#161804,#161805,#161806,#161807,#161808,
#161809,#161810,#161811,#161812,#161813,#161814,#161815,#161816,#161817,
#161818,#161819,#161820,#161821,#161822,#161823,#161824,#161825,#161826,
#161827),(#161828,#161829,#161830,#161831,#161832,#161833,#161834,#161835,
#161836,#161837,#161838,#161839,#161840,#161841,#161842,#161843,#161844,
#161845,#161846,#161847,#161848,#161849,#161850,#161851,#161852,#161853,
#161854,#161855,#161856,#161857,#161858,#161859,#161860,#161861,#161862,
#161863,#161864,#161865,#161866,#161867,#161868,#161869,#161870,#161871,
#161872,#161873,#161874,#161875,#161876,#161877,#161878,#161879,#161880,
#161881,#161882,#161883,#161884,#161885,#161886,#161887,#161888,#161889,
#161890,#161891,#161892,#161893,#161894,#161895,#161896,#161897,#161898,
#161899,#161900,#161901,#161902,#161903,#161904),(#161905,#161906,#161907,
#161908,#161909,#161910,#161911,#161912,#161913,#161914,#161915,#161916,
#161917,#161918,#161919,#161920,#161921,#161922,#161923,#161924,#161925,
#161926,#161927,#161928,#161929,#161930,#161931,#161932,#161933,#161934,
#161935,#161936,#161937,#161938,#161939,#161940,#161941,#161942,#161943,
#161944,#161945,#161946,#161947,#161948,#161949,#161950,#161951,#161952,
#161953,#161954,#161955,#161956,#161957,#161958,#161959,#161960,#161961,
#161962,#161963,#161964,#161965,#161966,#161967,#161968,#161969,#161970,
#161971,#161972,#161973,#161974,#161975,#161976,#161977,#161978,#161979,
#161980,#161981),(#161982,#161983,#161984,#161985,#161986,#161987,#161988,
#161989,#161990,#161991,#161992,#161993,#161994,#161995,#161996,#161997,
#161998,#161999,#162000,#162001,#162002,#162003,#162004,#162005,#162006,
#162007,#162008,#162009,#162010,#162011,#162012,#162013,#162014,#162015,
#162016,#162017,#162018,#162019,#162020,#162021,#162022,#162023,#162024,
#162025,#162026,#162027,#162028,#162029,#162030,#162031,#162032,#162033,
#162034,#162035,#162036,#162037,#162038,#162039,#162040,#162041,#162042,
#162043,#162044,#162045,#162046,#162047,#162048,#162049,#162050,#162051,
#162052,#162053,#162054,#162055,#162056,#162057,#162058)),.UNSPECIFIED.,
 .F.,.F.,.F.,(4,4),(4,1,1,1,1,1,1,1,1,1,1,1,1,1,1,1,1,1,1,1,1,1,1,1,1,1,
1,1,1,1,1,1,1,1,1,1,1,1,1,1,1,1,1,1,1,1,1,1,1,1,1,1,1,1,1,1,1,1,1,1,1,1,
1,1,1,1,1,1,1,1,1,1,1,1,4),(2.31637354466821,3.14162282532898),(38.8932311051627,
39.3884369771038,39.8836428490449,40.378848720986,40.8740545929272,41.3692604648683,
41.8644663368094,42.3596722087506,42.8548780806917,43.3500839526328,43.845289824574,
44.3404956965151,44.8357015684562,45.3309074403974,45.8261133123385,46.3213191842796,
46.8165250562207,47.3117309281619,47.806936800103,48.3021426720441,48.7973485439853,
49.2925544159264,49.7877602878675,50.2829661598087,50.7781720317498,51.2733779036909,
51.7685837756321,52.2637896475732,52.7589955195143,53.2542013914554,53.7494072633966,
54.2446131353377,54.7398190072788,55.23502487922,55.7302307511611,56.2254366231022,
56.7206424950434,57.2158483669845,57.7110542389256,58.2062601108668,58.7014659828079,
59.196671854749,59.6918777266901,60.1870835986313,60.6822894705724,61.1774953425135,
61.6727012144547,62.1679070863958,62.6631129583369,63.1583188302781,63.6535247022192,
64.1487305741603,64.6439364461014,65.1391423180426,65.6343481899837,66.1295540619248,
66.624759933866,67.1199658058071,67.6151716777482,68.1103775496894,68.6055834216305,
69.1007892935716,69.5959951655128,70.0912010374539,70.586406909395,71.0816127813361,
71.5768186532773,72.0720245252184,72.5672303971595,73.0624362691007,73.5576421410418,
74.0528480129829,74.5480538849241,75.0432597568652,75.5384656288063),
 .UNSPECIFIED.);
#2170=B_SPLINE_SURFACE_WITH_KNOTS('',3,3,((#162060,#162061,#162062,#162063,
#162064,#162065,#162066,#162067,#162068,#162069,#162070,#162071,#162072,
#162073,#162074,#162075,#162076,#162077,#162078,#162079,#162080,#162081,
#162082,#162083,#162084,#162085,#162086,#162087,#162088,#162089,#162090,
#162091,#162092,#162093,#162094,#162095,#162096,#162097,#162098,#162099,
#162100,#162101,#162102,#162103,#162104,#162105,#162106,#162107,#162108,
#162109,#162110,#162111,#162112,#162113,#162114,#162115,#162116,#162117,
#162118,#162119,#162120,#162121,#162122,#162123,#162124,#162125,#162126,
#162127,#162128,#162129,#162130,#162131,#162132,#162133,#162134,#162135,
#162136),(#162137,#162138,#162139,#162140,#162141,#162142,#162143,#162144,
#162145,#162146,#162147,#162148,#162149,#162150,#162151,#162152,#162153,
#162154,#162155,#162156,#162157,#162158,#162159,#162160,#162161,#162162,
#162163,#162164,#162165,#162166,#162167,#162168,#162169,#162170,#162171,
#162172,#162173,#162174,#162175,#162176,#162177,#162178,#162179,#162180,
#162181,#162182,#162183,#162184,#162185,#162186,#162187,#162188,#162189,
#162190,#162191,#162192,#162193,#162194,#162195,#162196,#162197,#162198,
#162199,#162200,#162201,#162202,#162203,#162204,#162205,#162206,#162207,
#162208,#162209,#162210,#162211,#162212,#162213),(#162214,#162215,#162216,
#162217,#162218,#162219,#162220,#162221,#162222,#162223,#162224,#162225,
#162226,#162227,#162228,#162229,#162230,#162231,#162232,#162233,#162234,
#162235,#162236,#162237,#162238,#162239,#162240,#162241,#162242,#162243,
#162244,#162245,#162246,#162247,#162248,#162249,#162250,#162251,#162252,
#162253,#162254,#162255,#162256,#162257,#162258,#162259,#162260,#162261,
#162262,#162263,#162264,#162265,#162266,#162267,#162268,#162269,#162270,
#162271,#162272,#162273,#162274,#162275,#162276,#162277,#162278,#162279,
#162280,#162281,#162282,#162283,#162284,#162285,#162286,#162287,#162288,
#162289,#162290),(#162291,#162292,#162293,#162294,#162295,#162296,#162297,
#162298,#162299,#162300,#162301,#162302,#162303,#162304,#162305,#162306,
#162307,#162308,#162309,#162310,#162311,#162312,#162313,#162314,#162315,
#162316,#162317,#162318,#162319,#162320,#162321,#162322,#162323,#162324,
#162325,#162326,#162327,#162328,#162329,#162330,#162331,#162332,#162333,
#162334,#162335,#162336,#162337,#162338,#162339,#162340,#162341,#162342,
#162343,#162344,#162345,#162346,#162347,#162348,#162349,#162350,#162351,
#162352,#162353,#162354,#162355,#162356,#162357,#162358,#162359,#162360,
#162361,#162362,#162363,#162364,#162365,#162366,#162367)),.UNSPECIFIED.,
 .F.,.F.,.F.,(4,4),(4,1,1,1,1,1,1,1,1,1,1,1,1,1,1,1,1,1,1,1,1,1,1,1,1,1,
1,1,1,1,1,1,1,1,1,1,1,1,1,1,1,1,1,1,1,1,1,1,1,1,1,1,1,1,1,1,1,1,1,1,1,1,
1,1,1,1,1,1,1,1,1,1,1,1,4),(2.31637354466821,3.14159265358981),(38.8932311051627,
39.3884369771038,39.8836428490449,40.378848720986,40.8740545929272,41.3692604648683,
41.8644663368094,42.3596722087506,42.8548780806917,43.3500839526328,43.845289824574,
44.3404956965151,44.8357015684562,45.3309074403974,45.8261133123385,46.3213191842796,
46.8165250562207,47.3117309281619,47.806936800103,48.3021426720441,48.7973485439853,
49.2925544159264,49.7877602878675,50.2829661598087,50.7781720317498,51.2733779036909,
51.7685837756321,52.2637896475732,52.7589955195143,53.2542013914554,53.7494072633966,
54.2446131353377,54.7398190072788,55.23502487922,55.7302307511611,56.2254366231022,
56.7206424950434,57.2158483669845,57.7110542389256,58.2062601108668,58.7014659828079,
59.196671854749,59.6918777266901,60.1870835986313,60.6822894705724,61.1774953425135,
61.6727012144547,62.1679070863958,62.6631129583369,63.1583188302781,63.6535247022192,
64.1487305741603,64.6439364461014,65.1391423180426,65.6343481899837,66.1295540619248,
66.624759933866,67.1199658058071,67.6151716777482,68.1103775496894,68.6055834216305,
69.1007892935716,69.5959951655128,70.0912010374539,70.586406909395,71.0816127813361,
71.5768186532773,72.0720245252184,72.5672303971595,73.0624362691007,73.5576421410418,
74.0528480129829,74.5480538849241,75.0432597568652,75.5384656288063),
 .UNSPECIFIED.);
#2171=B_SPLINE_SURFACE_WITH_KNOTS('',3,3,((#162368,#162369,#162370,#162371,
#162372,#162373,#162374,#162375,#162376,#162377,#162378,#162379,#162380,
#162381,#162382,#162383,#162384,#162385,#162386,#162387,#162388,#162389,
#162390,#162391,#162392,#162393,#162394,#162395,#162396,#162397,#162398,
#162399,#162400,#162401,#162402,#162403,#162404,#162405,#162406,#162407,
#162408,#162409,#162410,#162411,#162412,#162413,#162414,#162415,#162416,
#162417,#162418,#162419,#162420,#162421,#162422,#162423,#162424,#162425,
#162426,#162427,#162428,#162429,#162430,#162431,#162432,#162433,#162434,
#162435,#162436,#162437,#162438,#162439,#162440,#162441,#162442,#162443,
#162444),(#162445,#162446,#162447,#162448,#162449,#162450,#162451,#162452,
#162453,#162454,#162455,#162456,#162457,#162458,#162459,#162460,#162461,
#162462,#162463,#162464,#162465,#162466,#162467,#162468,#162469,#162470,
#162471,#162472,#162473,#162474,#162475,#162476,#162477,#162478,#162479,
#162480,#162481,#162482,#162483,#162484,#162485,#162486,#162487,#162488,
#162489,#162490,#162491,#162492,#162493,#162494,#162495,#162496,#162497,
#162498,#162499,#162500,#162501,#162502,#162503,#162504,#162505,#162506,
#162507,#162508,#162509,#162510,#162511,#162512,#162513,#162514,#162515,
#162516,#162517,#162518,#162519,#162520,#162521),(#162522,#162523,#162524,
#162525,#162526,#162527,#162528,#162529,#162530,#162531,#162532,#162533,
#162534,#162535,#162536,#162537,#162538,#162539,#162540,#162541,#162542,
#162543,#162544,#162545,#162546,#162547,#162548,#162549,#162550,#162551,
#162552,#162553,#162554,#162555,#162556,#162557,#162558,#162559,#162560,
#162561,#162562,#162563,#162564,#162565,#162566,#162567,#162568,#162569,
#162570,#162571,#162572,#162573,#162574,#162575,#162576,#162577,#162578,
#162579,#162580,#162581,#162582,#162583,#162584,#162585,#162586,#162587,
#162588,#162589,#162590,#162591,#162592,#162593,#162594,#162595,#162596,
#162597,#162598),(#162599,#162600,#162601,#162602,#162603,#162604,#162605,
#162606,#162607,#162608,#162609,#162610,#162611,#162612,#162613,#162614,
#162615,#162616,#162617,#162618,#162619,#162620,#162621,#162622,#162623,
#162624,#162625,#162626,#162627,#162628,#162629,#162630,#162631,#162632,
#162633,#162634,#162635,#162636,#162637,#162638,#162639,#162640,#162641,
#162642,#162643,#162644,#162645,#162646,#162647,#162648,#162649,#162650,
#162651,#162652,#162653,#162654,#162655,#162656,#162657,#162658,#162659,
#162660,#162661,#162662,#162663,#162664,#162665,#162666,#162667,#162668,
#162669,#162670,#162671,#162672,#162673,#162674,#162675)),.UNSPECIFIED.,
 .F.,.F.,.F.,(4,4),(4,1,1,1,1,1,1,1,1,1,1,1,1,1,1,1,1,1,1,1,1,1,1,1,1,1,
1,1,1,1,1,1,1,1,1,1,1,1,1,1,1,1,1,1,1,1,1,1,1,1,1,1,1,1,1,1,1,1,1,1,1,1,
1,1,1,1,1,1,1,1,1,1,1,1,4),(2.31637354466821,3.14159265358981),(38.8932311051627,
39.3884369771038,39.8836428490449,40.378848720986,40.8740545929272,41.3692604648683,
41.8644663368094,42.3596722087506,42.8548780806917,43.3500839526328,43.845289824574,
44.3404956965151,44.8357015684562,45.3309074403974,45.8261133123385,46.3213191842796,
46.8165250562207,47.3117309281619,47.806936800103,48.3021426720441,48.7973485439853,
49.2925544159264,49.7877602878675,50.2829661598087,50.7781720317498,51.2733779036909,
51.7685837756321,52.2637896475732,52.7589955195143,53.2542013914554,53.7494072633966,
54.2446131353377,54.7398190072788,55.23502487922,55.7302307511611,56.2254366231022,
56.7206424950434,57.2158483669845,57.7110542389256,58.2062601108668,58.7014659828079,
59.196671854749,59.6918777266901,60.1870835986313,60.6822894705724,61.1774953425135,
61.6727012144547,62.1679070863958,62.6631129583369,63.1583188302781,63.6535247022192,
64.1487305741603,64.6439364461014,65.1391423180426,65.6343481899837,66.1295540619248,
66.624759933866,67.1199658058071,67.6151716777482,68.1103775496894,68.6055834216305,
69.1007892935716,69.5959951655128,70.0912010374539,70.586406909395,71.0816127813361,
71.5768186532773,72.0720245252184,72.5672303971595,73.0624362691007,73.5576421410418,
74.0528480129829,74.5480538849241,75.0432597568652,75.5384656288063),
 .UNSPECIFIED.);
#2172=B_SPLINE_SURFACE_WITH_KNOTS('',3,3,((#162676,#162677,#162678,#162679,
#162680,#162681,#162682,#162683,#162684,#162685,#162686,#162687,#162688,
#162689,#162690,#162691,#162692,#162693,#162694,#162695,#162696,#162697,
#162698,#162699,#162700,#162701,#162702,#162703,#162704,#162705,#162706,
#162707,#162708,#162709,#162710,#162711,#162712,#162713,#162714,#162715,
#162716,#162717,#162718,#162719,#162720,#162721,#162722,#162723,#162724,
#162725,#162726,#162727,#162728,#162729,#162730,#162731,#162732,#162733,
#162734,#162735,#162736,#162737,#162738,#162739,#162740,#162741,#162742,
#162743,#162744,#162745,#162746,#162747,#162748,#162749,#162750,#162751,
#162752),(#162753,#162754,#162755,#162756,#162757,#162758,#162759,#162760,
#162761,#162762,#162763,#162764,#162765,#162766,#162767,#162768,#162769,
#162770,#162771,#162772,#162773,#162774,#162775,#162776,#162777,#162778,
#162779,#162780,#162781,#162782,#162783,#162784,#162785,#162786,#162787,
#162788,#162789,#162790,#162791,#162792,#162793,#162794,#162795,#162796,
#162797,#162798,#162799,#162800,#162801,#162802,#162803,#162804,#162805,
#162806,#162807,#162808,#162809,#162810,#162811,#162812,#162813,#162814,
#162815,#162816,#162817,#162818,#162819,#162820,#162821,#162822,#162823,
#162824,#162825,#162826,#162827,#162828,#162829),(#162830,#162831,#162832,
#162833,#162834,#162835,#162836,#162837,#162838,#162839,#162840,#162841,
#162842,#162843,#162844,#162845,#162846,#162847,#162848,#162849,#162850,
#162851,#162852,#162853,#162854,#162855,#162856,#162857,#162858,#162859,
#162860,#162861,#162862,#162863,#162864,#162865,#162866,#162867,#162868,
#162869,#162870,#162871,#162872,#162873,#162874,#162875,#162876,#162877,
#162878,#162879,#162880,#162881,#162882,#162883,#162884,#162885,#162886,
#162887,#162888,#162889,#162890,#162891,#162892,#162893,#162894,#162895,
#162896,#162897,#162898,#162899,#162900,#162901,#162902,#162903,#162904,
#162905,#162906),(#162907,#162908,#162909,#162910,#162911,#162912,#162913,
#162914,#162915,#162916,#162917,#162918,#162919,#162920,#162921,#162922,
#162923,#162924,#162925,#162926,#162927,#162928,#162929,#162930,#162931,
#162932,#162933,#162934,#162935,#162936,#162937,#162938,#162939,#162940,
#162941,#162942,#162943,#162944,#162945,#162946,#162947,#162948,#162949,
#162950,#162951,#162952,#162953,#162954,#162955,#162956,#162957,#162958,
#162959,#162960,#162961,#162962,#162963,#162964,#162965,#162966,#162967,
#162968,#162969,#162970,#162971,#162972,#162973,#162974,#162975,#162976,
#162977,#162978,#162979,#162980,#162981,#162982,#162983)),.UNSPECIFIED.,
 .F.,.F.,.F.,(4,4),(4,1,1,1,1,1,1,1,1,1,1,1,1,1,1,1,1,1,1,1,1,1,1,1,1,1,
1,1,1,1,1,1,1,1,1,1,1,1,1,1,1,1,1,1,1,1,1,1,1,1,1,1,1,1,1,1,1,1,1,1,1,1,
1,1,1,1,1,1,1,1,1,1,1,1,4),(2.31637354466821,3.14159265358981),(38.8932311051627,
39.3884369771038,39.8836428490449,40.378848720986,40.8740545929272,41.3692604648683,
41.8644663368094,42.3596722087506,42.8548780806917,43.3500839526328,43.845289824574,
44.3404956965151,44.8357015684562,45.3309074403974,45.8261133123385,46.3213191842796,
46.8165250562207,47.3117309281619,47.806936800103,48.3021426720441,48.7973485439853,
49.2925544159264,49.7877602878675,50.2829661598087,50.7781720317498,51.2733779036909,
51.7685837756321,52.2637896475732,52.7589955195143,53.2542013914554,53.7494072633966,
54.2446131353377,54.7398190072788,55.23502487922,55.7302307511611,56.2254366231022,
56.7206424950434,57.2158483669845,57.7110542389256,58.2062601108668,58.7014659828079,
59.196671854749,59.6918777266901,60.1870835986313,60.6822894705724,61.1774953425135,
61.6727012144547,62.1679070863958,62.6631129583369,63.1583188302781,63.6535247022192,
64.1487305741603,64.6439364461014,65.1391423180426,65.6343481899837,66.1295540619248,
66.624759933866,67.1199658058071,67.6151716777482,68.1103775496894,68.6055834216305,
69.1007892935716,69.5959951655128,70.0912010374539,70.586406909395,71.0816127813361,
71.5768186532773,72.0720245252184,72.5672303971595,73.0624362691007,73.5576421410418,
74.0528480129829,74.5480538849241,75.0432597568652,75.5384656288063),
 .UNSPECIFIED.);
#2173=B_SPLINE_SURFACE_WITH_KNOTS('',3,3,((#162984,#162985,#162986,#162987,
#162988,#162989,#162990,#162991,#162992,#162993,#162994,#162995,#162996,
#162997,#162998,#162999,#163000,#163001,#163002,#163003,#163004,#163005,
#163006,#163007,#163008,#163009,#163010,#163011,#163012,#163013,#163014,
#163015,#163016,#163017,#163018,#163019,#163020,#163021,#163022,#163023,
#163024,#163025,#163026,#163027,#163028,#163029,#163030,#163031,#163032,
#163033,#163034,#163035,#163036,#163037,#163038,#163039,#163040,#163041,
#163042,#163043,#163044,#163045,#163046,#163047,#163048,#163049,#163050,
#163051,#163052,#163053,#163054,#163055,#163056,#163057,#163058,#163059,
#163060),(#163061,#163062,#163063,#163064,#163065,#163066,#163067,#163068,
#163069,#163070,#163071,#163072,#163073,#163074,#163075,#163076,#163077,
#163078,#163079,#163080,#163081,#163082,#163083,#163084,#163085,#163086,
#163087,#163088,#163089,#163090,#163091,#163092,#163093,#163094,#163095,
#163096,#163097,#163098,#163099,#163100,#163101,#163102,#163103,#163104,
#163105,#163106,#163107,#163108,#163109,#163110,#163111,#163112,#163113,
#163114,#163115,#163116,#163117,#163118,#163119,#163120,#163121,#163122,
#163123,#163124,#163125,#163126,#163127,#163128,#163129,#163130,#163131,
#163132,#163133,#163134,#163135,#163136,#163137),(#163138,#163139,#163140,
#163141,#163142,#163143,#163144,#163145,#163146,#163147,#163148,#163149,
#163150,#163151,#163152,#163153,#163154,#163155,#163156,#163157,#163158,
#163159,#163160,#163161,#163162,#163163,#163164,#163165,#163166,#163167,
#163168,#163169,#163170,#163171,#163172,#163173,#163174,#163175,#163176,
#163177,#163178,#163179,#163180,#163181,#163182,#163183,#163184,#163185,
#163186,#163187,#163188,#163189,#163190,#163191,#163192,#163193,#163194,
#163195,#163196,#163197,#163198,#163199,#163200,#163201,#163202,#163203,
#163204,#163205,#163206,#163207,#163208,#163209,#163210,#163211,#163212,
#163213,#163214),(#163215,#163216,#163217,#163218,#163219,#163220,#163221,
#163222,#163223,#163224,#163225,#163226,#163227,#163228,#163229,#163230,
#163231,#163232,#163233,#163234,#163235,#163236,#163237,#163238,#163239,
#163240,#163241,#163242,#163243,#163244,#163245,#163246,#163247,#163248,
#163249,#163250,#163251,#163252,#163253,#163254,#163255,#163256,#163257,
#163258,#163259,#163260,#163261,#163262,#163263,#163264,#163265,#163266,
#163267,#163268,#163269,#163270,#163271,#163272,#163273,#163274,#163275,
#163276,#163277,#163278,#163279,#163280,#163281,#163282,#163283,#163284,
#163285,#163286,#163287,#163288,#163289,#163290,#163291)),.UNSPECIFIED.,
 .F.,.F.,.F.,(4,4),(4,1,1,1,1,1,1,1,1,1,1,1,1,1,1,1,1,1,1,1,1,1,1,1,1,1,
1,1,1,1,1,1,1,1,1,1,1,1,1,1,1,1,1,1,1,1,1,1,1,1,1,1,1,1,1,1,1,1,1,1,1,1,
1,1,1,1,1,1,1,1,1,1,1,1,4),(2.31637354466821,3.14159265358981),(38.8932311051627,
39.3884369771038,39.8836428490449,40.378848720986,40.8740545929272,41.3692604648683,
41.8644663368094,42.3596722087506,42.8548780806917,43.3500839526328,43.845289824574,
44.3404956965151,44.8357015684562,45.3309074403974,45.8261133123385,46.3213191842796,
46.8165250562207,47.3117309281619,47.806936800103,48.3021426720441,48.7973485439853,
49.2925544159264,49.7877602878675,50.2829661598087,50.7781720317498,51.2733779036909,
51.7685837756321,52.2637896475732,52.7589955195143,53.2542013914554,53.7494072633966,
54.2446131353377,54.7398190072788,55.23502487922,55.7302307511611,56.2254366231022,
56.7206424950434,57.2158483669845,57.7110542389256,58.2062601108668,58.7014659828079,
59.196671854749,59.6918777266901,60.1870835986313,60.6822894705724,61.1774953425135,
61.6727012144547,62.1679070863958,62.6631129583369,63.1583188302781,63.6535247022192,
64.1487305741603,64.6439364461014,65.1391423180426,65.6343481899837,66.1295540619248,
66.624759933866,67.1199658058071,67.6151716777482,68.1103775496894,68.6055834216305,
69.1007892935716,69.5959951655128,70.0912010374539,70.586406909395,71.0816127813361,
71.5768186532773,72.0720245252184,72.5672303971595,73.0624362691007,73.5576421410418,
74.0528480129829,74.5480538849241,75.0432597568652,75.5384656288063),
 .UNSPECIFIED.);
#2174=B_SPLINE_SURFACE_WITH_KNOTS('',3,3,((#163292,#163293,#163294,#163295,
#163296,#163297,#163298,#163299,#163300,#163301,#163302,#163303,#163304,
#163305,#163306,#163307,#163308,#163309,#163310,#163311,#163312,#163313,
#163314,#163315,#163316,#163317,#163318,#163319,#163320,#163321,#163322,
#163323,#163324,#163325,#163326,#163327,#163328,#163329,#163330,#163331,
#163332,#163333,#163334,#163335,#163336,#163337,#163338,#163339,#163340,
#163341,#163342,#163343,#163344,#163345,#163346,#163347,#163348,#163349,
#163350,#163351,#163352,#163353,#163354,#163355,#163356,#163357,#163358,
#163359,#163360,#163361,#163362,#163363,#163364,#163365,#163366,#163367,
#163368),(#163369,#163370,#163371,#163372,#163373,#163374,#163375,#163376,
#163377,#163378,#163379,#163380,#163381,#163382,#163383,#163384,#163385,
#163386,#163387,#163388,#163389,#163390,#163391,#163392,#163393,#163394,
#163395,#163396,#163397,#163398,#163399,#163400,#163401,#163402,#163403,
#163404,#163405,#163406,#163407,#163408,#163409,#163410,#163411,#163412,
#163413,#163414,#163415,#163416,#163417,#163418,#163419,#163420,#163421,
#163422,#163423,#163424,#163425,#163426,#163427,#163428,#163429,#163430,
#163431,#163432,#163433,#163434,#163435,#163436,#163437,#163438,#163439,
#163440,#163441,#163442,#163443,#163444,#163445),(#163446,#163447,#163448,
#163449,#163450,#163451,#163452,#163453,#163454,#163455,#163456,#163457,
#163458,#163459,#163460,#163461,#163462,#163463,#163464,#163465,#163466,
#163467,#163468,#163469,#163470,#163471,#163472,#163473,#163474,#163475,
#163476,#163477,#163478,#163479,#163480,#163481,#163482,#163483,#163484,
#163485,#163486,#163487,#163488,#163489,#163490,#163491,#163492,#163493,
#163494,#163495,#163496,#163497,#163498,#163499,#163500,#163501,#163502,
#163503,#163504,#163505,#163506,#163507,#163508,#163509,#163510,#163511,
#163512,#163513,#163514,#163515,#163516,#163517,#163518,#163519,#163520,
#163521,#163522),(#163523,#163524,#163525,#163526,#163527,#163528,#163529,
#163530,#163531,#163532,#163533,#163534,#163535,#163536,#163537,#163538,
#163539,#163540,#163541,#163542,#163543,#163544,#163545,#163546,#163547,
#163548,#163549,#163550,#163551,#163552,#163553,#163554,#163555,#163556,
#163557,#163558,#163559,#163560,#163561,#163562,#163563,#163564,#163565,
#163566,#163567,#163568,#163569,#163570,#163571,#163572,#163573,#163574,
#163575,#163576,#163577,#163578,#163579,#163580,#163581,#163582,#163583,
#163584,#163585,#163586,#163587,#163588,#163589,#163590,#163591,#163592,
#163593,#163594,#163595,#163596,#163597,#163598,#163599)),.UNSPECIFIED.,
 .F.,.F.,.F.,(4,4),(4,1,1,1,1,1,1,1,1,1,1,1,1,1,1,1,1,1,1,1,1,1,1,1,1,1,
1,1,1,1,1,1,1,1,1,1,1,1,1,1,1,1,1,1,1,1,1,1,1,1,1,1,1,1,1,1,1,1,1,1,1,1,
1,1,1,1,1,1,1,1,1,1,1,1,4),(2.31637354466821,3.14161477686797),(38.8932011059172,
39.3884369771038,39.8836428490449,40.378848720986,40.8740545929272,41.3692604648683,
41.8644663368094,42.3596722087506,42.8548780806917,43.3500839526328,43.845289824574,
44.3404956965151,44.8357015684562,45.3309074403974,45.8261133123385,46.3213191842796,
46.8165250562207,47.3117309281619,47.806936800103,48.3021426720441,48.7973485439853,
49.2925544159264,49.7877602878675,50.2829661598087,50.7781720317498,51.2733779036909,
51.7685837756321,52.2637896475732,52.7589955195143,53.2542013914554,53.7494072633966,
54.2446131353377,54.7398190072788,55.23502487922,55.7302307511611,56.2254366231022,
56.7206424950434,57.2158483669845,57.7110542389256,58.2062601108668,58.7014659828079,
59.196671854749,59.6918777266901,60.1870835986313,60.6822894705724,61.1774953425135,
61.6727012144547,62.1679070863958,62.6631129583369,63.1583188302781,63.6535247022192,
64.1487305741603,64.6439364461014,65.1391423180426,65.6343481899837,66.1295540619248,
66.624759933866,67.1199658058071,67.6151716777482,68.1103775496894,68.6055834216305,
69.1007892935716,69.5959951655128,70.0912010374539,70.586406909395,71.0816127813361,
71.5768186532773,72.0720245252184,72.5672303971595,73.0624362691007,73.5576421410418,
74.0528480129829,74.5480538849241,75.0432597568652,75.5384656288063),
 .UNSPECIFIED.);
#2175=B_SPLINE_SURFACE_WITH_KNOTS('',3,3,((#163712,#163713,#163714,#163715,
#163716,#163717,#163718,#163719,#163720,#163721,#163722,#163723,#163724,
#163725,#163726,#163727,#163728),(#163729,#163730,#163731,#163732,#163733,
#163734,#163735,#163736,#163737,#163738,#163739,#163740,#163741,#163742,
#163743,#163744,#163745),(#163746,#163747,#163748,#163749,#163750,#163751,
#163752,#163753,#163754,#163755,#163756,#163757,#163758,#163759,#163760,
#163761,#163762),(#163763,#163764,#163765,#163766,#163767,#163768,#163769,
#163770,#163771,#163772,#163773,#163774,#163775,#163776,#163777,#163778,
#163779),(#163780,#163781,#163782,#163783,#163784,#163785,#163786,#163787,
#163788,#163789,#163790,#163791,#163792,#163793,#163794,#163795,#163796),
(#163797,#163798,#163799,#163800,#163801,#163802,#163803,#163804,#163805,
#163806,#163807,#163808,#163809,#163810,#163811,#163812,#163813),(#163814,
#163815,#163816,#163817,#163818,#163819,#163820,#163821,#163822,#163823,
#163824,#163825,#163826,#163827,#163828,#163829,#163830),(#163831,#163832,
#163833,#163834,#163835,#163836,#163837,#163838,#163839,#163840,#163841,
#163842,#163843,#163844,#163845,#163846,#163847),(#163848,#163849,#163850,
#163851,#163852,#163853,#163854,#163855,#163856,#163857,#163858,#163859,
#163860,#163861,#163862,#163863,#163864),(#163865,#163866,#163867,#163868,
#163869,#163870,#163871,#163872,#163873,#163874,#163875,#163876,#163877,
#163878,#163879,#163880,#163881),(#163882,#163883,#163884,#163885,#163886,
#163887,#163888,#163889,#163890,#163891,#163892,#163893,#163894,#163895,
#163896,#163897,#163898),(#163899,#163900,#163901,#163902,#163903,#163904,
#163905,#163906,#163907,#163908,#163909,#163910,#163911,#163912,#163913,
#163914,#163915),(#163916,#163917,#163918,#163919,#163920,#163921,#163922,
#163923,#163924,#163925,#163926,#163927,#163928,#163929,#163930,#163931,
#163932)),.UNSPECIFIED.,.F.,.F.,.F.,(4,3,1,1,1,3,4),(4,1,1,1,1,1,1,1,1,
1,1,1,1,1,4),(-0.01,0.,0.285714285714286,0.571428571428571,0.785714285714286,
1.,1.0101),(0.0267091305739391,0.780566707095643,1.53442428361735,2.28828186013905,
3.04213943666075,3.54471115434189,4.54985458970416,5.0524263073853,6.05756974274757,
6.56014146042871,7.56528489579098,8.06785661347211,9.07300004883439,9.82685762535609,
10.5807152018778),.UNSPECIFIED.);
#2176=B_SPLINE_SURFACE_WITH_KNOTS('',3,3,((#164021,#164022,#164023,#164024,
#164025,#164026,#164027,#164028,#164029,#164030,#164031,#164032,#164033,
#164034,#164035,#164036,#164037,#164038,#164039,#164040,#164041,#164042,
#164043,#164044,#164045,#164046,#164047,#164048,#164049,#164050,#164051,
#164052,#164053,#164054,#164055,#164056,#164057,#164058,#164059,#164060,
#164061,#164062,#164063,#164064,#164065,#164066,#164067,#164068,#164069,
#164070,#164071,#164072,#164073,#164074,#164075,#164076,#164077,#164078,
#164079,#164080,#164081,#164082,#164083,#164084,#164085,#164086,#164087,
#164088,#164089,#164090,#164091,#164092,#164093,#164094,#164095,#164096,
#164097,#164098,#164099,#164100,#164101,#164102,#164103),(#164104,#164105,
#164106,#164107,#164108,#164109,#164110,#164111,#164112,#164113,#164114,
#164115,#164116,#164117,#164118,#164119,#164120,#164121,#164122,#164123,
#164124,#164125,#164126,#164127,#164128,#164129,#164130,#164131,#164132,
#164133,#164134,#164135,#164136,#164137,#164138,#164139,#164140,#164141,
#164142,#164143,#164144,#164145,#164146,#164147,#164148,#164149,#164150,
#164151,#164152,#164153,#164154,#164155,#164156,#164157,#164158,#164159,
#164160,#164161,#164162,#164163,#164164,#164165,#164166,#164167,#164168,
#164169,#164170,#164171,#164172,#164173,#164174,#164175,#164176,#164177,
#164178,#164179,#164180,#164181,#164182,#164183,#164184,#164185,#164186),
(#164187,#164188,#164189,#164190,#164191,#164192,#164193,#164194,#164195,
#164196,#164197,#164198,#164199,#164200,#164201,#164202,#164203,#164204,
#164205,#164206,#164207,#164208,#164209,#164210,#164211,#164212,#164213,
#164214,#164215,#164216,#164217,#164218,#164219,#164220,#164221,#164222,
#164223,#164224,#164225,#164226,#164227,#164228,#164229,#164230,#164231,
#164232,#164233,#164234,#164235,#164236,#164237,#164238,#164239,#164240,
#164241,#164242,#164243,#164244,#164245,#164246,#164247,#164248,#164249,
#164250,#164251,#164252,#164253,#164254,#164255,#164256,#164257,#164258,
#164259,#164260,#164261,#164262,#164263,#164264,#164265,#164266,#164267,
#164268,#164269),(#164270,#164271,#164272,#164273,#164274,#164275,#164276,
#164277,#164278,#164279,#164280,#164281,#164282,#164283,#164284,#164285,
#164286,#164287,#164288,#164289,#164290,#164291,#164292,#164293,#164294,
#164295,#164296,#164297,#164298,#164299,#164300,#164301,#164302,#164303,
#164304,#164305,#164306,#164307,#164308,#164309,#164310,#164311,#164312,
#164313,#164314,#164315,#164316,#164317,#164318,#164319,#164320,#164321,
#164322,#164323,#164324,#164325,#164326,#164327,#164328,#164329,#164330,
#164331,#164332,#164333,#164334,#164335,#164336,#164337,#164338,#164339,
#164340,#164341,#164342,#164343,#164344,#164345,#164346,#164347,#164348,
#164349,#164350,#164351,#164352),(#164353,#164354,#164355,#164356,#164357,
#164358,#164359,#164360,#164361,#164362,#164363,#164364,#164365,#164366,
#164367,#164368,#164369,#164370,#164371,#164372,#164373,#164374,#164375,
#164376,#164377,#164378,#164379,#164380,#164381,#164382,#164383,#164384,
#164385,#164386,#164387,#164388,#164389,#164390,#164391,#164392,#164393,
#164394,#164395,#164396,#164397,#164398,#164399,#164400,#164401,#164402,
#164403,#164404,#164405,#164406,#164407,#164408,#164409,#164410,#164411,
#164412,#164413,#164414,#164415,#164416,#164417,#164418,#164419,#164420,
#164421,#164422,#164423,#164424,#164425,#164426,#164427,#164428,#164429,
#164430,#164431,#164432,#164433,#164434,#164435),(#164436,#164437,#164438,
#164439,#164440,#164441,#164442,#164443,#164444,#164445,#164446,#164447,
#164448,#164449,#164450,#164451,#164452,#164453,#164454,#164455,#164456,
#164457,#164458,#164459,#164460,#164461,#164462,#164463,#164464,#164465,
#164466,#164467,#164468,#164469,#164470,#164471,#164472,#164473,#164474,
#164475,#164476,#164477,#164478,#164479,#164480,#164481,#164482,#164483,
#164484,#164485,#164486,#164487,#164488,#164489,#164490,#164491,#164492,
#164493,#164494,#164495,#164496,#164497,#164498,#164499,#164500,#164501,
#164502,#164503,#164504,#164505,#164506,#164507,#164508,#164509,#164510,
#164511,#164512,#164513,#164514,#164515,#164516,#164517,#164518),(#164519,
#164520,#164521,#164522,#164523,#164524,#164525,#164526,#164527,#164528,
#164529,#164530,#164531,#164532,#164533,#164534,#164535,#164536,#164537,
#164538,#164539,#164540,#164541,#164542,#164543,#164544,#164545,#164546,
#164547,#164548,#164549,#164550,#164551,#164552,#164553,#164554,#164555,
#164556,#164557,#164558,#164559,#164560,#164561,#164562,#164563,#164564,
#164565,#164566,#164567,#164568,#164569,#164570,#164571,#164572,#164573,
#164574,#164575,#164576,#164577,#164578,#164579,#164580,#164581,#164582,
#164583,#164584,#164585,#164586,#164587,#164588,#164589,#164590,#164591,
#164592,#164593,#164594,#164595,#164596,#164597,#164598,#164599,#164600,
#164601)),.UNSPECIFIED.,.F.,.F.,.F.,(4,3,4),(4,1,1,1,1,1,1,1,1,1,1,1,1,
1,1,1,1,1,1,1,1,1,1,1,1,1,1,1,1,1,1,1,1,1,1,1,1,1,1,1,1,1,1,1,1,1,1,1,1,
1,1,1,1,1,1,1,1,1,1,1,1,1,1,1,1,1,1,1,1,1,1,1,1,1,1,1,1,1,1,1,4),(-3.14159265358979,
-2.31918842711196,-2.31096438484718),(37.4480614519116,37.9436823521751,
38.4393032524387,38.9349241527022,39.4305450529657,39.9261659532292,40.4217868534927,
40.9174077537563,41.4130286540198,41.9086495542833,42.4042704545468,42.8998913548104,
43.3955122550739,43.8911331553374,44.3867540556009,44.8823749558644,45.377995856128,
45.8736167563915,46.369237656655,46.8648585569185,47.3604794571821,47.8561003574456,
48.3517212577091,48.8473421579726,49.3429630582362,49.8385839584997,50.3342048587632,
50.8298257590267,51.3254466592902,51.8210675595538,52.3166884598173,52.8123093600808,
53.3079302603443,53.8035511606079,54.2991720608714,54.7947929611349,55.2904138613984,
55.7860347616619,56.2816556619255,56.777276562189,57.2728974624525,57.768518362716,
58.2641392629795,58.7597601632431,59.2553810635066,59.7510019637701,60.2466228640336,
60.7422437642972,61.2378646645607,61.7334855648242,62.2291064650877,62.7247273653512,
63.2203482656148,63.7159691658783,64.2115900661418,64.7072109664053,65.2028318666689,
65.6984527669324,66.1940736671959,66.6896945674594,67.1853154677229,67.6809363679865,
68.17655726825,68.6721781685135,69.167799068777,69.6634199690406,70.1590408693041,
70.6546617695676,71.1502826698311,71.6459035700946,72.1415244703582,72.6371453706217,
73.1327662708852,73.6283871711487,74.1240080714123,74.6196289716758,75.1152498719393,
75.6108707722028,76.1064916724663,76.6021125727299,77.0977334729934),
 .UNSPECIFIED.);
#2177=B_SPLINE_SURFACE_WITH_KNOTS('',3,3,((#164645,#164646,#164647,#164648,
#164649,#164650,#164651,#164652,#164653,#164654,#164655,#164656,#164657,
#164658,#164659,#164660,#164661,#164662,#164663,#164664,#164665,#164666,
#164667,#164668,#164669,#164670,#164671,#164672,#164673,#164674,#164675,
#164676,#164677,#164678,#164679,#164680,#164681,#164682,#164683,#164684,
#164685,#164686,#164687,#164688,#164689,#164690,#164691,#164692,#164693,
#164694,#164695,#164696,#164697,#164698,#164699,#164700,#164701,#164702,
#164703,#164704,#164705,#164706,#164707,#164708,#164709,#164710,#164711,
#164712,#164713,#164714,#164715,#164716,#164717,#164718,#164719,#164720,
#164721),(#164722,#164723,#164724,#164725,#164726,#164727,#164728,#164729,
#164730,#164731,#164732,#164733,#164734,#164735,#164736,#164737,#164738,
#164739,#164740,#164741,#164742,#164743,#164744,#164745,#164746,#164747,
#164748,#164749,#164750,#164751,#164752,#164753,#164754,#164755,#164756,
#164757,#164758,#164759,#164760,#164761,#164762,#164763,#164764,#164765,
#164766,#164767,#164768,#164769,#164770,#164771,#164772,#164773,#164774,
#164775,#164776,#164777,#164778,#164779,#164780,#164781,#164782,#164783,
#164784,#164785,#164786,#164787,#164788,#164789,#164790,#164791,#164792,
#164793,#164794,#164795,#164796,#164797,#164798),(#164799,#164800,#164801,
#164802,#164803,#164804,#164805,#164806,#164807,#164808,#164809,#164810,
#164811,#164812,#164813,#164814,#164815,#164816,#164817,#164818,#164819,
#164820,#164821,#164822,#164823,#164824,#164825,#164826,#164827,#164828,
#164829,#164830,#164831,#164832,#164833,#164834,#164835,#164836,#164837,
#164838,#164839,#164840,#164841,#164842,#164843,#164844,#164845,#164846,
#164847,#164848,#164849,#164850,#164851,#164852,#164853,#164854,#164855,
#164856,#164857,#164858,#164859,#164860,#164861,#164862,#164863,#164864,
#164865,#164866,#164867,#164868,#164869,#164870,#164871,#164872,#164873,
#164874,#164875),(#164876,#164877,#164878,#164879,#164880,#164881,#164882,
#164883,#164884,#164885,#164886,#164887,#164888,#164889,#164890,#164891,
#164892,#164893,#164894,#164895,#164896,#164897,#164898,#164899,#164900,
#164901,#164902,#164903,#164904,#164905,#164906,#164907,#164908,#164909,
#164910,#164911,#164912,#164913,#164914,#164915,#164916,#164917,#164918,
#164919,#164920,#164921,#164922,#164923,#164924,#164925,#164926,#164927,
#164928,#164929,#164930,#164931,#164932,#164933,#164934,#164935,#164936,
#164937,#164938,#164939,#164940,#164941,#164942,#164943,#164944,#164945,
#164946,#164947,#164948,#164949,#164950,#164951,#164952)),.UNSPECIFIED.,
 .F.,.F.,.F.,(4,4),(4,1,1,1,1,1,1,1,1,1,1,1,1,1,1,1,1,1,1,1,1,1,1,1,1,1,
1,1,1,1,1,1,1,1,1,1,1,1,1,1,1,1,1,1,1,1,1,1,1,1,1,1,1,1,1,1,1,1,1,1,1,1,
1,1,1,1,1,1,1,1,1,1,1,1,4),(2.31637354466821,3.14159265358981),(38.8932311051627,
39.3884369771038,39.8836428490449,40.378848720986,40.8740545929272,41.3692604648683,
41.8644663368094,42.3596722087506,42.8548780806917,43.3500839526328,43.845289824574,
44.3404956965151,44.8357015684562,45.3309074403974,45.8261133123385,46.3213191842796,
46.8165250562207,47.3117309281619,47.806936800103,48.3021426720441,48.7973485439853,
49.2925544159264,49.7877602878675,50.2829661598087,50.7781720317498,51.2733779036909,
51.7685837756321,52.2637896475732,52.7589955195143,53.2542013914554,53.7494072633966,
54.2446131353377,54.7398190072788,55.23502487922,55.7302307511611,56.2254366231022,
56.7206424950434,57.2158483669845,57.7110542389256,58.2062601108668,58.7014659828079,
59.196671854749,59.6918777266901,60.1870835986313,60.6822894705724,61.1774953425135,
61.6727012144547,62.1679070863958,62.6631129583369,63.1583188302781,63.6535247022192,
64.1487305741603,64.6439364461014,65.1391423180426,65.6343481899837,66.1295540619248,
66.624759933866,67.1199658058071,67.6151716777482,68.1103775496894,68.6055834216305,
69.1007892935716,69.5959951655128,70.0912010374539,70.586406909395,71.0816127813361,
71.5768186532773,72.0720245252184,72.5672303971595,73.0624362691007,73.5576421410418,
74.0528480129829,74.5480538849241,75.0432597568652,75.5384656288063),
 .UNSPECIFIED.);
#2178=B_SPLINE_SURFACE_WITH_KNOTS('',3,3,((#164964,#164965,#164966,#164967,
#164968,#164969,#164970),(#164971,#164972,#164973,#164974,#164975,#164976,
#164977),(#164978,#164979,#164980,#164981,#164982,#164983,#164984),(#164985,
#164986,#164987,#164988,#164989,#164990,#164991),(#164992,#164993,#164994,
#164995,#164996,#164997,#164998),(#164999,#165000,#165001,#165002,#165003,
#165004,#165005),(#165006,#165007,#165008,#165009,#165010,#165011,#165012),
(#165013,#165014,#165015,#165016,#165017,#165018,#165019)),
 .UNSPECIFIED.,.F.,.F.,.F.,(4,3,1,4),(4,3,4),(-0.01,0.,0.571428571428571,
1.00010754216715),(-0.000107499900496062,0.54983822220214,0.555336604424161),
 .UNSPECIFIED.);
#2179=B_SPLINE_SURFACE_WITH_KNOTS('',3,3,((#165057,#165058,#165059,#165060),
(#165061,#165062,#165063,#165064),(#165065,#165066,#165067,#165068),(#165069,
#165070,#165071,#165072),(#165073,#165074,#165075,#165076),(#165077,#165078,
#165079,#165080),(#165081,#165082,#165083,#165084)),.UNSPECIFIED.,.F.,.F.,
 .F.,(4,1,1,1,4),(4,4),(0.,0.285714285714286,0.571428571428571,0.785714285714286,
1.00005339619608),(0.008663774918551,0.549891618398003),.UNSPECIFIED.);
#2180=B_SPLINE_SURFACE_WITH_KNOTS('',1,3,((#172210,#172211,#172212,#172213),
(#172214,#172215,#172216,#172217)),.UNSPECIFIED.,.F.,.F.,.F.,(2,2),(4,4),
(0.,1.),(0.,0.0001836636850694),.UNSPECIFIED.);
#2181=B_SPLINE_SURFACE_WITH_KNOTS('',1,3,((#172218,#172219,#172220,#172221,
#172222,#172223,#172224,#172225,#172226,#172227),(#172228,#172229,#172230,
#172231,#172232,#172233,#172234,#172235,#172236,#172237)),.UNSPECIFIED.,
 .F.,.F.,.F.,(2,2),(4,2,2,2,4),(0.,1.),(0.,0.00013155640584323,0.000263112811686459,
0.000394669217529689,0.000526225623372918),.UNSPECIFIED.);
#2182=B_SPLINE_SURFACE_WITH_KNOTS('',1,3,((#172238,#172239,#172240,#172241),
(#172242,#172243,#172244,#172245)),.UNSPECIFIED.,.F.,.F.,.F.,(2,2),(4,4),
(0.,1.),(0.,0.000230590169196254),.UNSPECIFIED.);
#2183=B_SPLINE_SURFACE_WITH_KNOTS('',1,3,((#172246,#172247,#172248,#172249,
#172250,#172251),(#172252,#172253,#172254,#172255,#172256,#172257)),
 .UNSPECIFIED.,.F.,.F.,.F.,(2,2),(4,2,4),(0.,1.),(0.,0.000154736130843733,
0.000309472261687467),.UNSPECIFIED.);
#2184=B_SPLINE_SURFACE_WITH_KNOTS('',1,3,((#172258,#172259,#172260,#172261,
#172262,#172263),(#172264,#172265,#172266,#172267,#172268,#172269)),
 .UNSPECIFIED.,.F.,.F.,.F.,(2,2),(4,2,4),(0.,1.),(0.,0.000225296864609234,
0.000450593729218469),.UNSPECIFIED.);
#2185=B_SPLINE_SURFACE_WITH_KNOTS('',1,3,((#172270,#172271,#172272,#172273,
#172274,#172275),(#172276,#172277,#172278,#172279,#172280,#172281)),
 .UNSPECIFIED.,.F.,.F.,.F.,(2,2),(4,2,4),(0.,1.),(0.,0.000207731735336673,
0.000415463470673347),.UNSPECIFIED.);
#2186=B_SPLINE_SURFACE_WITH_KNOTS('',1,3,((#172282,#172283,#172284,#172285,
#172286,#172287),(#172288,#172289,#172290,#172291,#172292,#172293)),
 .UNSPECIFIED.,.F.,.F.,.F.,(2,2),(4,2,4),(0.,1.),(0.,0.00017280922218594,
0.000345618444371881),.UNSPECIFIED.);
#2187=B_SPLINE_SURFACE_WITH_KNOTS('',1,3,((#172294,#172295,#172296,#172297,
#172298,#172299),(#172300,#172301,#172302,#172303,#172304,#172305)),
 .UNSPECIFIED.,.F.,.F.,.F.,(2,2),(4,2,4),(0.,1.),(0.,0.000190209786850495,
0.00038041957370099),.UNSPECIFIED.);
#2188=B_SPLINE_SURFACE_WITH_KNOTS('',1,3,((#172701,#172702,#172703,#172704),
(#172705,#172706,#172707,#172708)),.UNSPECIFIED.,.F.,.F.,.F.,(2,2),(4,4),
(0.,1.),(0.,0.0001836636850694),.UNSPECIFIED.);
#2189=B_SPLINE_SURFACE_WITH_KNOTS('',1,3,((#172709,#172710,#172711,#172712,
#172713,#172714,#172715,#172716,#172717,#172718),(#172719,#172720,#172721,
#172722,#172723,#172724,#172725,#172726,#172727,#172728)),.UNSPECIFIED.,
 .F.,.F.,.F.,(2,2),(4,2,2,2,4),(0.,1.),(0.,0.00013155640584323,0.000263112811686459,
0.000394669217529689,0.000526225623372918),.UNSPECIFIED.);
#2190=B_SPLINE_SURFACE_WITH_KNOTS('',1,3,((#172729,#172730,#172731,#172732),
(#172733,#172734,#172735,#172736)),.UNSPECIFIED.,.F.,.F.,.F.,(2,2),(4,4),
(0.,1.),(0.,0.000230590169196254),.UNSPECIFIED.);
#2191=B_SPLINE_SURFACE_WITH_KNOTS('',1,3,((#172737,#172738,#172739,#172740,
#172741,#172742),(#172743,#172744,#172745,#172746,#172747,#172748)),
 .UNSPECIFIED.,.F.,.F.,.F.,(2,2),(4,2,4),(0.,1.),(0.,0.000154736130843733,
0.000309472261687467),.UNSPECIFIED.);
#2192=B_SPLINE_SURFACE_WITH_KNOTS('',1,3,((#172749,#172750,#172751,#172752,
#172753,#172754),(#172755,#172756,#172757,#172758,#172759,#172760)),
 .UNSPECIFIED.,.F.,.F.,.F.,(2,2),(4,2,4),(0.,1.),(0.,0.000225296864609234,
0.000450593729218469),.UNSPECIFIED.);
#2193=B_SPLINE_SURFACE_WITH_KNOTS('',1,3,((#172761,#172762,#172763,#172764,
#172765,#172766),(#172767,#172768,#172769,#172770,#172771,#172772)),
 .UNSPECIFIED.,.F.,.F.,.F.,(2,2),(4,2,4),(0.,1.),(0.,0.000207731735336673,
0.000415463470673347),.UNSPECIFIED.);
#2194=B_SPLINE_SURFACE_WITH_KNOTS('',1,3,((#172773,#172774,#172775,#172776,
#172777,#172778),(#172779,#172780,#172781,#172782,#172783,#172784)),
 .UNSPECIFIED.,.F.,.F.,.F.,(2,2),(4,2,4),(0.,1.),(0.,0.00017280922218594,
0.000345618444371881),.UNSPECIFIED.);
#2195=B_SPLINE_SURFACE_WITH_KNOTS('',1,3,((#172785,#172786,#172787,#172788,
#172789,#172790),(#172791,#172792,#172793,#172794,#172795,#172796)),
 .UNSPECIFIED.,.F.,.F.,.F.,(2,2),(4,2,4),(0.,1.),(0.,0.000190209786850495,
0.00038041957370099),.UNSPECIFIED.);
#2196=B_SPLINE_SURFACE_WITH_KNOTS('',1,3,((#173201,#173202,#173203,#173204),
(#173205,#173206,#173207,#173208)),.UNSPECIFIED.,.F.,.F.,.F.,(2,2),(4,4),
(0.,1.),(0.,0.0001836636850694),.UNSPECIFIED.);
#2197=B_SPLINE_SURFACE_WITH_KNOTS('',1,3,((#173209,#173210,#173211,#173212,
#173213,#173214,#173215,#173216,#173217,#173218),(#173219,#173220,#173221,
#173222,#173223,#173224,#173225,#173226,#173227,#173228)),.UNSPECIFIED.,
 .F.,.F.,.F.,(2,2),(4,2,2,2,4),(0.,1.),(0.,0.00013155640584323,0.000263112811686459,
0.000394669217529689,0.000526225623372918),.UNSPECIFIED.);
#2198=B_SPLINE_SURFACE_WITH_KNOTS('',1,3,((#173229,#173230,#173231,#173232),
(#173233,#173234,#173235,#173236)),.UNSPECIFIED.,.F.,.F.,.F.,(2,2),(4,4),
(0.,1.),(0.,0.000230590169196254),.UNSPECIFIED.);
#2199=B_SPLINE_SURFACE_WITH_KNOTS('',1,3,((#173237,#173238,#173239,#173240,
#173241,#173242),(#173243,#173244,#173245,#173246,#173247,#173248)),
 .UNSPECIFIED.,.F.,.F.,.F.,(2,2),(4,2,4),(0.,1.),(0.,0.000154736130843733,
0.000309472261687467),.UNSPECIFIED.);
#2200=B_SPLINE_SURFACE_WITH_KNOTS('',1,3,((#173249,#173250,#173251,#173252,
#173253,#173254),(#173255,#173256,#173257,#173258,#173259,#173260)),
 .UNSPECIFIED.,.F.,.F.,.F.,(2,2),(4,2,4),(0.,1.),(0.,0.000225296864609234,
0.000450593729218469),.UNSPECIFIED.);
#2201=B_SPLINE_SURFACE_WITH_KNOTS('',1,3,((#173261,#173262,#173263,#173264,
#173265,#173266),(#173267,#173268,#173269,#173270,#173271,#173272)),
 .UNSPECIFIED.,.F.,.F.,.F.,(2,2),(4,2,4),(0.,1.),(0.,0.000207731735336673,
0.000415463470673347),.UNSPECIFIED.);
#2202=B_SPLINE_SURFACE_WITH_KNOTS('',1,3,((#173273,#173274,#173275,#173276,
#173277,#173278),(#173279,#173280,#173281,#173282,#173283,#173284)),
 .UNSPECIFIED.,.F.,.F.,.F.,(2,2),(4,2,4),(0.,1.),(0.,0.00017280922218594,
0.000345618444371881),.UNSPECIFIED.);
#2203=B_SPLINE_SURFACE_WITH_KNOTS('',1,3,((#173285,#173286,#173287,#173288,
#173289,#173290),(#173291,#173292,#173293,#173294,#173295,#173296)),
 .UNSPECIFIED.,.F.,.F.,.F.,(2,2),(4,2,4),(0.,1.),(0.,0.000190209786850495,
0.00038041957370099),.UNSPECIFIED.);
#2204=B_SPLINE_SURFACE_WITH_KNOTS('',1,3,((#173692,#173693,#173694,#173695),
(#173696,#173697,#173698,#173699)),.UNSPECIFIED.,.F.,.F.,.F.,(2,2),(4,4),
(0.,1.),(0.,0.0001836636850694),.UNSPECIFIED.);
#2205=B_SPLINE_SURFACE_WITH_KNOTS('',1,3,((#173700,#173701,#173702,#173703,
#173704,#173705,#173706,#173707,#173708,#173709),(#173710,#173711,#173712,
#173713,#173714,#173715,#173716,#173717,#173718,#173719)),.UNSPECIFIED.,
 .F.,.F.,.F.,(2,2),(4,2,2,2,4),(0.,1.),(0.,0.00013155640584323,0.000263112811686459,
0.000394669217529689,0.000526225623372918),.UNSPECIFIED.);
#2206=B_SPLINE_SURFACE_WITH_KNOTS('',1,3,((#173720,#173721,#173722,#173723),
(#173724,#173725,#173726,#173727)),.UNSPECIFIED.,.F.,.F.,.F.,(2,2),(4,4),
(0.,1.),(0.,0.000230590169196254),.UNSPECIFIED.);
#2207=B_SPLINE_SURFACE_WITH_KNOTS('',1,3,((#173728,#173729,#173730,#173731,
#173732,#173733),(#173734,#173735,#173736,#173737,#173738,#173739)),
 .UNSPECIFIED.,.F.,.F.,.F.,(2,2),(4,2,4),(0.,1.),(0.,0.000154736130843733,
0.000309472261687467),.UNSPECIFIED.);
#2208=B_SPLINE_SURFACE_WITH_KNOTS('',1,3,((#173740,#173741,#173742,#173743,
#173744,#173745),(#173746,#173747,#173748,#173749,#173750,#173751)),
 .UNSPECIFIED.,.F.,.F.,.F.,(2,2),(4,2,4),(0.,1.),(0.,0.000225296864609234,
0.000450593729218469),.UNSPECIFIED.);
#2209=B_SPLINE_SURFACE_WITH_KNOTS('',1,3,((#173752,#173753,#173754,#173755,
#173756,#173757),(#173758,#173759,#173760,#173761,#173762,#173763)),
 .UNSPECIFIED.,.F.,.F.,.F.,(2,2),(4,2,4),(0.,1.),(0.,0.000207731735336673,
0.000415463470673347),.UNSPECIFIED.);
#2210=B_SPLINE_SURFACE_WITH_KNOTS('',1,3,((#173764,#173765,#173766,#173767,
#173768,#173769),(#173770,#173771,#173772,#173773,#173774,#173775)),
 .UNSPECIFIED.,.F.,.F.,.F.,(2,2),(4,2,4),(0.,1.),(0.,0.00017280922218594,
0.000345618444371881),.UNSPECIFIED.);
#2211=B_SPLINE_SURFACE_WITH_KNOTS('',1,3,((#173776,#173777,#173778,#173779,
#173780,#173781),(#173782,#173783,#173784,#173785,#173786,#173787)),
 .UNSPECIFIED.,.F.,.F.,.F.,(2,2),(4,2,4),(0.,1.),(0.,0.000190209786850495,
0.00038041957370099),.UNSPECIFIED.);
#2212=B_SPLINE_SURFACE_WITH_KNOTS('',1,3,((#174192,#174193,#174194,#174195),
(#174196,#174197,#174198,#174199)),.UNSPECIFIED.,.F.,.F.,.F.,(2,2),(4,4),
(0.,1.),(0.,0.0001836636850694),.UNSPECIFIED.);
#2213=B_SPLINE_SURFACE_WITH_KNOTS('',1,3,((#174200,#174201,#174202,#174203,
#174204,#174205,#174206,#174207,#174208,#174209),(#174210,#174211,#174212,
#174213,#174214,#174215,#174216,#174217,#174218,#174219)),.UNSPECIFIED.,
 .F.,.F.,.F.,(2,2),(4,2,2,2,4),(0.,1.),(0.,0.00013155640584323,0.000263112811686459,
0.000394669217529689,0.000526225623372918),.UNSPECIFIED.);
#2214=B_SPLINE_SURFACE_WITH_KNOTS('',1,3,((#174220,#174221,#174222,#174223),
(#174224,#174225,#174226,#174227)),.UNSPECIFIED.,.F.,.F.,.F.,(2,2),(4,4),
(0.,1.),(0.,0.000230590169196254),.UNSPECIFIED.);
#2215=B_SPLINE_SURFACE_WITH_KNOTS('',1,3,((#174228,#174229,#174230,#174231,
#174232,#174233),(#174234,#174235,#174236,#174237,#174238,#174239)),
 .UNSPECIFIED.,.F.,.F.,.F.,(2,2),(4,2,4),(0.,1.),(0.,0.000154736130843733,
0.000309472261687467),.UNSPECIFIED.);
#2216=B_SPLINE_SURFACE_WITH_KNOTS('',1,3,((#174240,#174241,#174242,#174243,
#174244,#174245),(#174246,#174247,#174248,#174249,#174250,#174251)),
 .UNSPECIFIED.,.F.,.F.,.F.,(2,2),(4,2,4),(0.,1.),(0.,0.000225296864609234,
0.000450593729218469),.UNSPECIFIED.);
#2217=B_SPLINE_SURFACE_WITH_KNOTS('',1,3,((#174252,#174253,#174254,#174255,
#174256,#174257),(#174258,#174259,#174260,#174261,#174262,#174263)),
 .UNSPECIFIED.,.F.,.F.,.F.,(2,2),(4,2,4),(0.,1.),(0.,0.000207731735336673,
0.000415463470673347),.UNSPECIFIED.);
#2218=B_SPLINE_SURFACE_WITH_KNOTS('',1,3,((#174264,#174265,#174266,#174267,
#174268,#174269),(#174270,#174271,#174272,#174273,#174274,#174275)),
 .UNSPECIFIED.,.F.,.F.,.F.,(2,2),(4,2,4),(0.,1.),(0.,0.00017280922218594,
0.000345618444371881),.UNSPECIFIED.);
#2219=B_SPLINE_SURFACE_WITH_KNOTS('',1,3,((#174276,#174277,#174278,#174279,
#174280,#174281),(#174282,#174283,#174284,#174285,#174286,#174287)),
 .UNSPECIFIED.,.F.,.F.,.F.,(2,2),(4,2,4),(0.,1.),(0.,0.000190209786850495,
0.00038041957370099),.UNSPECIFIED.);
#2220=B_SPLINE_SURFACE_WITH_KNOTS('',1,3,((#174683,#174684,#174685,#174686),
(#174687,#174688,#174689,#174690)),.UNSPECIFIED.,.F.,.F.,.F.,(2,2),(4,4),
(0.,1.),(0.,0.0001836636850694),.UNSPECIFIED.);
#2221=B_SPLINE_SURFACE_WITH_KNOTS('',1,3,((#174691,#174692,#174693,#174694,
#174695,#174696,#174697,#174698,#174699,#174700),(#174701,#174702,#174703,
#174704,#174705,#174706,#174707,#174708,#174709,#174710)),.UNSPECIFIED.,
 .F.,.F.,.F.,(2,2),(4,2,2,2,4),(0.,1.),(0.,0.00013155640584323,0.000263112811686459,
0.000394669217529689,0.000526225623372918),.UNSPECIFIED.);
#2222=B_SPLINE_SURFACE_WITH_KNOTS('',1,3,((#174711,#174712,#174713,#174714),
(#174715,#174716,#174717,#174718)),.UNSPECIFIED.,.F.,.F.,.F.,(2,2),(4,4),
(0.,1.),(0.,0.000230590169196254),.UNSPECIFIED.);
#2223=B_SPLINE_SURFACE_WITH_KNOTS('',1,3,((#174719,#174720,#174721,#174722,
#174723,#174724),(#174725,#174726,#174727,#174728,#174729,#174730)),
 .UNSPECIFIED.,.F.,.F.,.F.,(2,2),(4,2,4),(0.,1.),(0.,0.000154736130843733,
0.000309472261687467),.UNSPECIFIED.);
#2224=B_SPLINE_SURFACE_WITH_KNOTS('',1,3,((#174731,#174732,#174733,#174734,
#174735,#174736),(#174737,#174738,#174739,#174740,#174741,#174742)),
 .UNSPECIFIED.,.F.,.F.,.F.,(2,2),(4,2,4),(0.,1.),(0.,0.000225296864609234,
0.000450593729218469),.UNSPECIFIED.);
#2225=B_SPLINE_SURFACE_WITH_KNOTS('',1,3,((#174743,#174744,#174745,#174746,
#174747,#174748),(#174749,#174750,#174751,#174752,#174753,#174754)),
 .UNSPECIFIED.,.F.,.F.,.F.,(2,2),(4,2,4),(0.,1.),(0.,0.000207731735336673,
0.000415463470673347),.UNSPECIFIED.);
#2226=B_SPLINE_SURFACE_WITH_KNOTS('',1,3,((#174755,#174756,#174757,#174758,
#174759,#174760),(#174761,#174762,#174763,#174764,#174765,#174766)),
 .UNSPECIFIED.,.F.,.F.,.F.,(2,2),(4,2,4),(0.,1.),(0.,0.00017280922218594,
0.000345618444371881),.UNSPECIFIED.);
#2227=B_SPLINE_SURFACE_WITH_KNOTS('',1,3,((#174767,#174768,#174769,#174770,
#174771,#174772),(#174773,#174774,#174775,#174776,#174777,#174778)),
 .UNSPECIFIED.,.F.,.F.,.F.,(2,2),(4,2,4),(0.,1.),(0.,0.000190209786850495,
0.00038041957370099),.UNSPECIFIED.);
#2228=B_SPLINE_SURFACE_WITH_KNOTS('',1,3,((#175182,#175183,#175184,#175185),
(#175186,#175187,#175188,#175189)),.UNSPECIFIED.,.F.,.F.,.F.,(2,2),(4,4),
(0.,1.),(0.,0.0001836636850694),.UNSPECIFIED.);
#2229=B_SPLINE_SURFACE_WITH_KNOTS('',1,3,((#175190,#175191,#175192,#175193,
#175194,#175195,#175196,#175197,#175198,#175199),(#175200,#175201,#175202,
#175203,#175204,#175205,#175206,#175207,#175208,#175209)),.UNSPECIFIED.,
 .F.,.F.,.F.,(2,2),(4,2,2,2,4),(0.,1.),(0.,0.00013155640584323,0.000263112811686459,
0.000394669217529689,0.000526225623372918),.UNSPECIFIED.);
#2230=B_SPLINE_SURFACE_WITH_KNOTS('',1,3,((#175210,#175211,#175212,#175213),
(#175214,#175215,#175216,#175217)),.UNSPECIFIED.,.F.,.F.,.F.,(2,2),(4,4),
(0.,1.),(0.,0.000230590169196254),.UNSPECIFIED.);
#2231=B_SPLINE_SURFACE_WITH_KNOTS('',1,3,((#175218,#175219,#175220,#175221,
#175222,#175223),(#175224,#175225,#175226,#175227,#175228,#175229)),
 .UNSPECIFIED.,.F.,.F.,.F.,(2,2),(4,2,4),(0.,1.),(0.,0.000154736130843733,
0.000309472261687467),.UNSPECIFIED.);
#2232=B_SPLINE_SURFACE_WITH_KNOTS('',1,3,((#175230,#175231,#175232,#175233,
#175234,#175235),(#175236,#175237,#175238,#175239,#175240,#175241)),
 .UNSPECIFIED.,.F.,.F.,.F.,(2,2),(4,2,4),(0.,1.),(0.,0.000225296864609234,
0.000450593729218469),.UNSPECIFIED.);
#2233=B_SPLINE_SURFACE_WITH_KNOTS('',1,3,((#175242,#175243,#175244,#175245,
#175246,#175247),(#175248,#175249,#175250,#175251,#175252,#175253)),
 .UNSPECIFIED.,.F.,.F.,.F.,(2,2),(4,2,4),(0.,1.),(0.,0.000207731735336673,
0.000415463470673347),.UNSPECIFIED.);
#2234=B_SPLINE_SURFACE_WITH_KNOTS('',1,3,((#175254,#175255,#175256,#175257,
#175258,#175259),(#175260,#175261,#175262,#175263,#175264,#175265)),
 .UNSPECIFIED.,.F.,.F.,.F.,(2,2),(4,2,4),(0.,1.),(0.,0.00017280922218594,
0.000345618444371881),.UNSPECIFIED.);
#2235=B_SPLINE_SURFACE_WITH_KNOTS('',1,3,((#175266,#175267,#175268,#175269,
#175270,#175271),(#175272,#175273,#175274,#175275,#175276,#175277)),
 .UNSPECIFIED.,.F.,.F.,.F.,(2,2),(4,2,4),(0.,1.),(0.,0.000190209786850495,
0.00038041957370099),.UNSPECIFIED.);
#2236=B_SPLINE_SURFACE_WITH_KNOTS('',1,3,((#175641,#175642,#175643,#175644),
(#175645,#175646,#175647,#175648)),.UNSPECIFIED.,.F.,.F.,.F.,(2,2),(4,4),
(0.,1.),(0.,0.0001836636850694),.UNSPECIFIED.);
#2237=B_SPLINE_SURFACE_WITH_KNOTS('',1,3,((#175649,#175650,#175651,#175652,
#175653,#175654,#175655,#175656,#175657,#175658),(#175659,#175660,#175661,
#175662,#175663,#175664,#175665,#175666,#175667,#175668)),.UNSPECIFIED.,
 .F.,.F.,.F.,(2,2),(4,2,2,2,4),(0.,1.),(0.,0.00013155640584323,0.000263112811686459,
0.000394669217529689,0.000526225623372918),.UNSPECIFIED.);
#2238=B_SPLINE_SURFACE_WITH_KNOTS('',1,3,((#175669,#175670,#175671,#175672),
(#175673,#175674,#175675,#175676)),.UNSPECIFIED.,.F.,.F.,.F.,(2,2),(4,4),
(0.,1.),(0.,0.000230590169196254),.UNSPECIFIED.);
#2239=B_SPLINE_SURFACE_WITH_KNOTS('',1,3,((#175677,#175678,#175679,#175680,
#175681,#175682),(#175683,#175684,#175685,#175686,#175687,#175688)),
 .UNSPECIFIED.,.F.,.F.,.F.,(2,2),(4,2,4),(0.,1.),(0.,0.000154736130843733,
0.000309472261687467),.UNSPECIFIED.);
#2240=B_SPLINE_SURFACE_WITH_KNOTS('',1,3,((#175689,#175690,#175691,#175692,
#175693,#175694),(#175695,#175696,#175697,#175698,#175699,#175700)),
 .UNSPECIFIED.,.F.,.F.,.F.,(2,2),(4,2,4),(0.,1.),(0.,0.000225296864609234,
0.000450593729218469),.UNSPECIFIED.);
#2241=B_SPLINE_SURFACE_WITH_KNOTS('',1,3,((#175701,#175702,#175703,#175704,
#175705,#175706),(#175707,#175708,#175709,#175710,#175711,#175712)),
 .UNSPECIFIED.,.F.,.F.,.F.,(2,2),(4,2,4),(0.,1.),(0.,0.000207731735336673,
0.000415463470673347),.UNSPECIFIED.);
#2242=B_SPLINE_SURFACE_WITH_KNOTS('',1,3,((#175713,#175714,#175715,#175716,
#175717,#175718),(#175719,#175720,#175721,#175722,#175723,#175724)),
 .UNSPECIFIED.,.F.,.F.,.F.,(2,2),(4,2,4),(0.,1.),(0.,0.00017280922218594,
0.000345618444371881),.UNSPECIFIED.);
#2243=B_SPLINE_SURFACE_WITH_KNOTS('',1,3,((#175725,#175726,#175727,#175728,
#175729,#175730),(#175731,#175732,#175733,#175734,#175735,#175736)),
 .UNSPECIFIED.,.F.,.F.,.F.,(2,2),(4,2,4),(0.,1.),(0.,0.000190209786850495,
0.00038041957370099),.UNSPECIFIED.);
#2244=B_SPLINE_SURFACE_WITH_KNOTS('',3,3,((#192344,#192345,#192346,#192347,
#192348,#192349,#192350),(#192351,#192352,#192353,#192354,#192355,#192356,
#192357),(#192358,#192359,#192360,#192361,#192362,#192363,#192364),(#192365,
#192366,#192367,#192368,#192369,#192370,#192371),(#192372,#192373,#192374,
#192375,#192376,#192377,#192378),(#192379,#192380,#192381,#192382,#192383,
#192384,#192385),(#192386,#192387,#192388,#192389,#192390,#192391,#192392),
(#192393,#192394,#192395,#192396,#192397,#192398,#192399),(#192400,#192401,
#192402,#192403,#192404,#192405,#192406),(#192407,#192408,#192409,#192410,
#192411,#192412,#192413),(#192414,#192415,#192416,#192417,#192418,#192419,
#192420),(#192421,#192422,#192423,#192424,#192425,#192426,#192427),(#192428,
#192429,#192430,#192431,#192432,#192433,#192434),(#192435,#192436,#192437,
#192438,#192439,#192440,#192441),(#192442,#192443,#192444,#192445,#192446,
#192447,#192448),(#192449,#192450,#192451,#192452,#192453,#192454,#192455),
(#192456,#192457,#192458,#192459,#192460,#192461,#192462)),
 .UNSPECIFIED.,.F.,.F.,.F.,(4,1,1,1,1,1,1,1,1,1,1,1,1,1,4),(4,1,1,1,4),
(0.041228828023969,0.978261619253048,1.91529441048213,3.16467146545423,
3.78935999294029,5.03873704791239,5.66342557539844,6.2881141028845,7.5374911578566,
8.16217968534266,9.41155674031476,10.3485895315438,11.2856223227729,12.222655114002,
13.1596879052311),(0.,0.285714285714286,0.571428571428571,0.785714285714286,
1.00002057988765),.UNSPECIFIED.);
#2245=B_SPLINE_SURFACE_WITH_KNOTS('',3,3,((#192641,#192642,#192643,#192644,
#192645,#192646,#192647,#192648,#192649,#192650,#192651,#192652,#192653,
#192654,#192655,#192656,#192657,#192658,#192659,#192660,#192661,#192662,
#192663,#192664,#192665,#192666,#192667,#192668,#192669,#192670,#192671,
#192672,#192673,#192674,#192675,#192676,#192677,#192678,#192679,#192680,
#192681,#192682,#192683,#192684,#192685,#192686,#192687,#192688,#192689,
#192690,#192691,#192692,#192693,#192694,#192695),(#192696,#192697,#192698,
#192699,#192700,#192701,#192702,#192703,#192704,#192705,#192706,#192707,
#192708,#192709,#192710,#192711,#192712,#192713,#192714,#192715,#192716,
#192717,#192718,#192719,#192720,#192721,#192722,#192723,#192724,#192725,
#192726,#192727,#192728,#192729,#192730,#192731,#192732,#192733,#192734,
#192735,#192736,#192737,#192738,#192739,#192740,#192741,#192742,#192743,
#192744,#192745,#192746,#192747,#192748,#192749,#192750),(#192751,#192752,
#192753,#192754,#192755,#192756,#192757,#192758,#192759,#192760,#192761,
#192762,#192763,#192764,#192765,#192766,#192767,#192768,#192769,#192770,
#192771,#192772,#192773,#192774,#192775,#192776,#192777,#192778,#192779,
#192780,#192781,#192782,#192783,#192784,#192785,#192786,#192787,#192788,
#192789,#192790,#192791,#192792,#192793,#192794,#192795,#192796,#192797,
#192798,#192799,#192800,#192801,#192802,#192803,#192804,#192805),(#192806,
#192807,#192808,#192809,#192810,#192811,#192812,#192813,#192814,#192815,
#192816,#192817,#192818,#192819,#192820,#192821,#192822,#192823,#192824,
#192825,#192826,#192827,#192828,#192829,#192830,#192831,#192832,#192833,
#192834,#192835,#192836,#192837,#192838,#192839,#192840,#192841,#192842,
#192843,#192844,#192845,#192846,#192847,#192848,#192849,#192850,#192851,
#192852,#192853,#192854,#192855,#192856,#192857,#192858,#192859,#192860),
(#192861,#192862,#192863,#192864,#192865,#192866,#192867,#192868,#192869,
#192870,#192871,#192872,#192873,#192874,#192875,#192876,#192877,#192878,
#192879,#192880,#192881,#192882,#192883,#192884,#192885,#192886,#192887,
#192888,#192889,#192890,#192891,#192892,#192893,#192894,#192895,#192896,
#192897,#192898,#192899,#192900,#192901,#192902,#192903,#192904,#192905,
#192906,#192907,#192908,#192909,#192910,#192911,#192912,#192913,#192914,
#192915)),.UNSPECIFIED.,.F.,.F.,.F.,(4,1,4),(4,1,1,1,1,1,1,1,1,1,1,1,1,
1,1,1,1,1,1,1,1,1,1,1,1,1,1,1,1,1,1,1,1,1,1,1,1,1,1,1,1,1,1,1,1,1,1,1,1,
1,1,1,4),(-0.000434714470447064,1.23762681373252,2.16642391259301),(-7.67588782930509E-5,
10.1161316401721,20.2322632803424,30.3483949205145,40.4645265606848,50.580658200857,
60.6967898410272,70.8129214811994,80.9290531213696,91.0451847615418,101.161316401712,
111.277448041884,121.393579682054,131.509711322225,141.625842962397,151.741974602567,
161.858106242739,171.97423788291,182.090369523082,192.206501163252,202.322632803424,
212.438764443594,222.554896083766,232.671027723937,242.787159364109,252.903291004279,
263.019422644451,273.135554284622,283.251685924794,293.367817564964,303.483949205136,
313.600080845306,323.716212485479,333.832344125649,343.948475765821,354.064607405991,
364.180739046163,374.296870686334,384.413002326506,394.529133966676,404.645265606848,
414.761397247018,424.877528887189,434.993660527361,445.109792167531,455.225923807703,
465.342055447873,475.458187088046,485.574318728216,495.690450368388,505.806582008558,
515.922713648731,526.038845288901),.UNSPECIFIED.);
#2246=B_SPLINE_SURFACE_WITH_KNOTS('',3,3,((#193465,#193466,#193467,#193468,
#193469,#193470),(#193471,#193472,#193473,#193474,#193475,#193476),(#193477,
#193478,#193479,#193480,#193481,#193482),(#193483,#193484,#193485,#193486,
#193487,#193488),(#193489,#193490,#193491,#193492,#193493,#193494),(#193495,
#193496,#193497,#193498,#193499,#193500),(#193501,#193502,#193503,#193504,
#193505,#193506),(#193507,#193508,#193509,#193510,#193511,#193512),(#193513,
#193514,#193515,#193516,#193517,#193518),(#193519,#193520,#193521,#193522,
#193523,#193524),(#193525,#193526,#193527,#193528,#193529,#193530),(#193531,
#193532,#193533,#193534,#193535,#193536),(#193537,#193538,#193539,#193540,
#193541,#193542),(#193543,#193544,#193545,#193546,#193547,#193548),(#193549,
#193550,#193551,#193552,#193553,#193554),(#193555,#193556,#193557,#193558,
#193559,#193560),(#193561,#193562,#193563,#193564,#193565,#193566),(#193567,
#193568,#193569,#193570,#193571,#193572),(#193573,#193574,#193575,#193576,
#193577,#193578),(#193579,#193580,#193581,#193582,#193583,#193584),(#193585,
#193586,#193587,#193588,#193589,#193590),(#193591,#193592,#193593,#193594,
#193595,#193596),(#193597,#193598,#193599,#193600,#193601,#193602),(#193603,
#193604,#193605,#193606,#193607,#193608),(#193609,#193610,#193611,#193612,
#193613,#193614),(#193615,#193616,#193617,#193618,#193619,#193620),(#193621,
#193622,#193623,#193624,#193625,#193626),(#193627,#193628,#193629,#193630,
#193631,#193632),(#193633,#193634,#193635,#193636,#193637,#193638),(#193639,
#193640,#193641,#193642,#193643,#193644),(#193645,#193646,#193647,#193648,
#193649,#193650),(#193651,#193652,#193653,#193654,#193655,#193656),(#193657,
#193658,#193659,#193660,#193661,#193662),(#193663,#193664,#193665,#193666,
#193667,#193668),(#193669,#193670,#193671,#193672,#193673,#193674),(#193675,
#193676,#193677,#193678,#193679,#193680),(#193681,#193682,#193683,#193684,
#193685,#193686),(#193687,#193688,#193689,#193690,#193691,#193692),(#193693,
#193694,#193695,#193696,#193697,#193698),(#193699,#193700,#193701,#193702,
#193703,#193704),(#193705,#193706,#193707,#193708,#193709,#193710),(#193711,
#193712,#193713,#193714,#193715,#193716),(#193717,#193718,#193719,#193720,
#193721,#193722),(#193723,#193724,#193725,#193726,#193727,#193728),(#193729,
#193730,#193731,#193732,#193733,#193734),(#193735,#193736,#193737,#193738,
#193739,#193740),(#193741,#193742,#193743,#193744,#193745,#193746),(#193747,
#193748,#193749,#193750,#193751,#193752),(#193753,#193754,#193755,#193756,
#193757,#193758),(#193759,#193760,#193761,#193762,#193763,#193764),(#193765,
#193766,#193767,#193768,#193769,#193770),(#193771,#193772,#193773,#193774,
#193775,#193776),(#193777,#193778,#193779,#193780,#193781,#193782),(#193783,
#193784,#193785,#193786,#193787,#193788),(#193789,#193790,#193791,#193792,
#193793,#193794),(#193795,#193796,#193797,#193798,#193799,#193800),(#193801,
#193802,#193803,#193804,#193805,#193806),(#193807,#193808,#193809,#193810,
#193811,#193812),(#193813,#193814,#193815,#193816,#193817,#193818),(#193819,
#193820,#193821,#193822,#193823,#193824),(#193825,#193826,#193827,#193828,
#193829,#193830),(#193831,#193832,#193833,#193834,#193835,#193836),(#193837,
#193838,#193839,#193840,#193841,#193842)),.UNSPECIFIED.,.F.,.F.,.F.,(4,
1,1,1,1,1,1,1,1,1,1,1,1,1,1,1,1,1,1,1,1,1,1,1,1,1,1,1,1,1,1,1,1,1,1,1,1,
1,1,1,1,1,1,1,1,1,1,1,1,1,1,1,1,1,1,1,1,1,1,1,4),(4,1,1,4),(-0.00328885511211598,
10.0251624804234,20.0503249608467,30.0754874412723,40.1006499216955,50.125812402119,
60.1509748825444,70.1761373629677,80.2012998433932,90.2264623238165,100.25162480424,
110.276787284665,120.301949765089,130.327112245514,140.352274725938,150.377437206361,
160.402599686786,170.42776216721,180.452924647635,190.478087128058,200.503249608482,
210.528412088907,220.553574569331,230.578737049754,240.603899530179,250.629062010603,
260.654224491028,270.679386971452,280.704549451875,290.7297119323,300.754874412724,
310.780036893149,320.805199373572,330.830361853996,340.855524334421,350.880686814845,
360.90584929527,370.931011775693,380.956174256117,390.981336736542,401.006499216966,
411.031661697389,421.056824177814,431.081986658238,441.107149138663,451.132311619087,
461.15747409951,471.182636579935,481.207799060359,491.232961540784,501.258124021207,
511.283286501631,521.308448982056,531.33361146248,541.358773942903,551.383936423328,
561.409098903752,571.434261384177,581.459423864601,591.484586345024,601.510479536679),
(-0.00410813946091474,0.612815186543106,1.22563037308621,2.14703090455051),
 .UNSPECIFIED.);
#2247=B_SPLINE_SURFACE_WITH_KNOTS('',3,1,((#193954,#193955),(#193956,#193957),
(#193958,#193959),(#193960,#193961),(#193962,#193963),(#193964,#193965),
(#193966,#193967),(#193968,#193969),(#193970,#193971),(#193972,#193973),
(#193974,#193975),(#193976,#193977),(#193978,#193979),(#193980,#193981),
(#193982,#193983),(#193984,#193985),(#193986,#193987),(#193988,#193989),
(#193990,#193991),(#193992,#193993)),.UNSPECIFIED.,.F.,.F.,.F.,(4,2,2,2,
2,2,2,2,2,4),(2,2),(0.,0.752949420833071,1.52604009412243,2.30760309088764,
3.08914875434871,3.85838280909711,4.61293714645098,5.34770511135924,5.86698254546377,
6.32310609163009),(0.,0.186000000000233),.UNSPECIFIED.);
#2248=B_SPLINE_SURFACE_WITH_KNOTS('',3,1,((#194267,#194268),(#194269,#194270),
(#194271,#194272),(#194273,#194274),(#194275,#194276),(#194277,#194278),
(#194279,#194280),(#194281,#194282),(#194283,#194284),(#194285,#194286),
(#194287,#194288),(#194289,#194290),(#194291,#194292),(#194293,#194294),
(#194295,#194296),(#194297,#194298),(#194299,#194300),(#194301,#194302),
(#194303,#194304),(#194305,#194306),(#194307,#194308),(#194309,#194310),
(#194311,#194312)),.UNSPECIFIED.,.F.,.F.,.F.,(4,2,2,2,2,3,2,2,2,2,4),(2,
2),(-2.60440050708431,-2.56103421468922,-1.71207377940215,-0.89362815800914,
-0.449240854504616,0.,0.758265368492167,1.48317770395856,2.17756431515054,
2.84111411479529,3.33658600359424),(0.,0.186000000000009),.UNSPECIFIED.);
#2249=B_SPLINE_SURFACE_WITH_KNOTS('',3,3,((#194313,#194314,#194315,#194316,
#194317,#194318,#194319),(#194320,#194321,#194322,#194323,#194324,#194325,
#194326),(#194327,#194328,#194329,#194330,#194331,#194332,#194333),(#194334,
#194335,#194336,#194337,#194338,#194339,#194340),(#194341,#194342,#194343,
#194344,#194345,#194346,#194347),(#194348,#194349,#194350,#194351,#194352,
#194353,#194354),(#194355,#194356,#194357,#194358,#194359,#194360,#194361),
(#194362,#194363,#194364,#194365,#194366,#194367,#194368),(#194369,#194370,
#194371,#194372,#194373,#194374,#194375)),.UNSPECIFIED.,.F.,.F.,.F.,(4,
1,1,1,1,1,4),(4,1,1,1,4),(0.00444233418125937,0.024840740824827,0.0350226779644142,
0.0655684893831757,0.106296237941524,0.126660112220699,0.147129027939554),
(-0.000105079532502803,0.285714285714286,0.571428571428571,0.785714285714286,
1.00000526619568),.UNSPECIFIED.);
#2250=B_SPLINE_SURFACE_WITH_KNOTS('',3,3,((#204626,#204627,#204628,#204629,
#204630,#204631,#204632,#204633,#204634,#204635,#204636,#204637,#204638),
(#204639,#204640,#204641,#204642,#204643,#204644,#204645,#204646,#204647,
#204648,#204649,#204650,#204651),(#204652,#204653,#204654,#204655,#204656,
#204657,#204658,#204659,#204660,#204661,#204662,#204663,#204664),(#204665,
#204666,#204667,#204668,#204669,#204670,#204671,#204672,#204673,#204674,
#204675,#204676,#204677),(#204678,#204679,#204680,#204681,#204682,#204683,
#204684,#204685,#204686,#204687,#204688,#204689,#204690),(#204691,#204692,
#204693,#204694,#204695,#204696,#204697,#204698,#204699,#204700,#204701,
#204702,#204703),(#204704,#204705,#204706,#204707,#204708,#204709,#204710,
#204711,#204712,#204713,#204714,#204715,#204716),(#204717,#204718,#204719,
#204720,#204721,#204722,#204723,#204724,#204725,#204726,#204727,#204728,
#204729),(#204730,#204731,#204732,#204733,#204734,#204735,#204736,#204737,
#204738,#204739,#204740,#204741,#204742),(#204743,#204744,#204745,#204746,
#204747,#204748,#204749,#204750,#204751,#204752,#204753,#204754,#204755),
(#204756,#204757,#204758,#204759,#204760,#204761,#204762,#204763,#204764,
#204765,#204766,#204767,#204768),(#204769,#204770,#204771,#204772,#204773,
#204774,#204775,#204776,#204777,#204778,#204779,#204780,#204781),(#204782,
#204783,#204784,#204785,#204786,#204787,#204788,#204789,#204790,#204791,
#204792,#204793,#204794)),.UNSPECIFIED.,.F.,.F.,.F.,(4,1,1,1,1,1,1,1,1,
1,4),(4,1,1,1,1,1,1,1,1,1,4),(0.3209890043591,0.6577768979188,0.7718512652792,
0.8859256326396,0.9429628163198,1.,1.05703718268,1.11407436536,1.22814873072,
1.342223096081,1.69150094694),(0.169572538158,0.2221804237703,0.263522099663,
0.308702145222,0.3579670449701,0.4122825206704,0.4726501003769,0.5398583518634,
0.6143890641301,0.6966794878058,0.7964394495108),.UNSPECIFIED.);
#2251=B_SPLINE_SURFACE_WITH_KNOTS('',3,3,((#204892,#204893,#204894,#204895,
#204896,#204897,#204898,#204899,#204900,#204901,#204902,#204903,#204904,
#204905,#204906,#204907),(#204908,#204909,#204910,#204911,#204912,#204913,
#204914,#204915,#204916,#204917,#204918,#204919,#204920,#204921,#204922,
#204923),(#204924,#204925,#204926,#204927,#204928,#204929,#204930,#204931,
#204932,#204933,#204934,#204935,#204936,#204937,#204938,#204939),(#204940,
#204941,#204942,#204943,#204944,#204945,#204946,#204947,#204948,#204949,
#204950,#204951,#204952,#204953,#204954,#204955),(#204956,#204957,#204958,
#204959,#204960,#204961,#204962,#204963,#204964,#204965,#204966,#204967,
#204968,#204969,#204970,#204971),(#204972,#204973,#204974,#204975,#204976,
#204977,#204978,#204979,#204980,#204981,#204982,#204983,#204984,#204985,
#204986,#204987),(#204988,#204989,#204990,#204991,#204992,#204993,#204994,
#204995,#204996,#204997,#204998,#204999,#205000,#205001,#205002,#205003),
(#205004,#205005,#205006,#205007,#205008,#205009,#205010,#205011,#205012,
#205013,#205014,#205015,#205016,#205017,#205018,#205019),(#205020,#205021,
#205022,#205023,#205024,#205025,#205026,#205027,#205028,#205029,#205030,
#205031,#205032,#205033,#205034,#205035),(#205036,#205037,#205038,#205039,
#205040,#205041,#205042,#205043,#205044,#205045,#205046,#205047,#205048,
#205049,#205050,#205051),(#205052,#205053,#205054,#205055,#205056,#205057,
#205058,#205059,#205060,#205061,#205062,#205063,#205064,#205065,#205066,
#205067),(#205068,#205069,#205070,#205071,#205072,#205073,#205074,#205075,
#205076,#205077,#205078,#205079,#205080,#205081,#205082,#205083),(#205084,
#205085,#205086,#205087,#205088,#205089,#205090,#205091,#205092,#205093,
#205094,#205095,#205096,#205097,#205098,#205099)),.UNSPECIFIED.,.F.,.F.,
 .F.,(4,1,1,1,1,1,1,1,1,1,4),(4,1,1,1,1,1,1,1,1,1,1,1,1,4),(0.3209500688172,
0.6577797299862,0.7718531533241,0.8859265766621,0.942963288331,1.,1.057036711714,
1.114073423429,1.228146846857,1.342220270286,1.69074416908),(0.1619221123931,
0.2033943810123,0.2297886574697,0.2593603341996,0.2916752791492,0.326661269345,
0.3645734812731,0.4057943134866,0.450764837068,0.4998845826749,0.5534589902573,
0.6118127148851,0.6754685108404,0.738566900571),.UNSPECIFIED.);
#2252=B_SPLINE_SURFACE_WITH_KNOTS('',3,3,((#205673,#205674,#205675,#205676,
#205677,#205678,#205679),(#205680,#205681,#205682,#205683,#205684,#205685,
#205686),(#205687,#205688,#205689,#205690,#205691,#205692,#205693),(#205694,
#205695,#205696,#205697,#205698,#205699,#205700),(#205701,#205702,#205703,
#205704,#205705,#205706,#205707),(#205708,#205709,#205710,#205711,#205712,
#205713,#205714),(#205715,#205716,#205717,#205718,#205719,#205720,#205721)),
 .UNSPECIFIED.,.F.,.F.,.F.,(4,1,1,1,4),(4,1,1,1,4),(-0.1004964565013,0.25,
0.5,0.75,1.),(-0.06966406626874,0.5,0.75,0.875,1.071649068189),
 .UNSPECIFIED.);
#2253=B_SPLINE_SURFACE_WITH_KNOTS('',3,3,((#205874,#205875,#205876,#205877,
#205878,#205879,#205880,#205881,#205882,#205883),(#205884,#205885,#205886,
#205887,#205888,#205889,#205890,#205891,#205892,#205893),(#205894,#205895,
#205896,#205897,#205898,#205899,#205900,#205901,#205902,#205903),(#205904,
#205905,#205906,#205907,#205908,#205909,#205910,#205911,#205912,#205913),
(#205914,#205915,#205916,#205917,#205918,#205919,#205920,#205921,#205922,
#205923),(#205924,#205925,#205926,#205927,#205928,#205929,#205930,#205931,
#205932,#205933),(#205934,#205935,#205936,#205937,#205938,#205939,#205940,
#205941,#205942,#205943)),.UNSPECIFIED.,.F.,.F.,.F.,(4,1,1,1,4),(4,1,1,
1,3,4),(-0.1005267007661,0.25,0.5,0.75,1.),(-0.06985802197279,0.125,0.25,
0.5,1.071500740527,5.63693579052616),.UNSPECIFIED.);
#2254=B_SPLINE_SURFACE_WITH_KNOTS('',3,3,((#207222,#207223,#207224,#207225,
#207226,#207227,#207228),(#207229,#207230,#207231,#207232,#207233,#207234,
#207235),(#207236,#207237,#207238,#207239,#207240,#207241,#207242),(#207243,
#207244,#207245,#207246,#207247,#207248,#207249),(#207250,#207251,#207252,
#207253,#207254,#207255,#207256),(#207257,#207258,#207259,#207260,#207261,
#207262,#207263)),.UNSPECIFIED.,.F.,.F.,.F.,(4,1,1,4),(4,1,1,1,4),(-0.09352252858279,
0.25,0.5,0.6506358632124),(-0.1385910537233,0.25,0.5,0.75,0.9977157088565),
 .UNSPECIFIED.);
#2255=B_SPLINE_SURFACE_WITH_KNOTS('',3,3,((#207298,#207299,#207300,#207301,
#207302,#207303,#207304),(#207305,#207306,#207307,#207308,#207309,#207310,
#207311),(#207312,#207313,#207314,#207315,#207316,#207317,#207318),(#207319,
#207320,#207321,#207322,#207323,#207324,#207325),(#207326,#207327,#207328,
#207329,#207330,#207331,#207332),(#207333,#207334,#207335,#207336,#207337,
#207338,#207339)),.UNSPECIFIED.,.F.,.F.,.F.,(4,1,1,4),(4,1,1,1,4),(-0.00172482141304612,
0.25,0.5,0.539228081462864),(0.11297730756145,0.25,0.5,0.75,1.05566612933568),
 .UNSPECIFIED.);
#2256=B_SPLINE_SURFACE_WITH_KNOTS('',3,3,((#207433,#207434,#207435,#207436,
#207437,#207438,#207439,#207440,#207441,#207442,#207443,#207444,#207445,
#207446,#207447,#207448,#207449),(#207450,#207451,#207452,#207453,#207454,
#207455,#207456,#207457,#207458,#207459,#207460,#207461,#207462,#207463,
#207464,#207465,#207466),(#207467,#207468,#207469,#207470,#207471,#207472,
#207473,#207474,#207475,#207476,#207477,#207478,#207479,#207480,#207481,
#207482,#207483),(#207484,#207485,#207486,#207487,#207488,#207489,#207490,
#207491,#207492,#207493,#207494,#207495,#207496,#207497,#207498,#207499,
#207500),(#207501,#207502,#207503,#207504,#207505,#207506,#207507,#207508,
#207509,#207510,#207511,#207512,#207513,#207514,#207515,#207516,#207517),
(#207518,#207519,#207520,#207521,#207522,#207523,#207524,#207525,#207526,
#207527,#207528,#207529,#207530,#207531,#207532,#207533,#207534),(#207535,
#207536,#207537,#207538,#207539,#207540,#207541,#207542,#207543,#207544,
#207545,#207546,#207547,#207548,#207549,#207550,#207551),(#207552,#207553,
#207554,#207555,#207556,#207557,#207558,#207559,#207560,#207561,#207562,
#207563,#207564,#207565,#207566,#207567,#207568),(#207569,#207570,#207571,
#207572,#207573,#207574,#207575,#207576,#207577,#207578,#207579,#207580,
#207581,#207582,#207583,#207584,#207585),(#207586,#207587,#207588,#207589,
#207590,#207591,#207592,#207593,#207594,#207595,#207596,#207597,#207598,
#207599,#207600,#207601,#207602),(#207603,#207604,#207605,#207606,#207607,
#207608,#207609,#207610,#207611,#207612,#207613,#207614,#207615,#207616,
#207617,#207618,#207619),(#207620,#207621,#207622,#207623,#207624,#207625,
#207626,#207627,#207628,#207629,#207630,#207631,#207632,#207633,#207634,
#207635,#207636),(#207637,#207638,#207639,#207640,#207641,#207642,#207643,
#207644,#207645,#207646,#207647,#207648,#207649,#207650,#207651,#207652,
#207653),(#207654,#207655,#207656,#207657,#207658,#207659,#207660,#207661,
#207662,#207663,#207664,#207665,#207666,#207667,#207668,#207669,#207670),
(#207671,#207672,#207673,#207674,#207675,#207676,#207677,#207678,#207679,
#207680,#207681,#207682,#207683,#207684,#207685,#207686,#207687),(#207688,
#207689,#207690,#207691,#207692,#207693,#207694,#207695,#207696,#207697,
#207698,#207699,#207700,#207701,#207702,#207703,#207704),(#207705,#207706,
#207707,#207708,#207709,#207710,#207711,#207712,#207713,#207714,#207715,
#207716,#207717,#207718,#207719,#207720,#207721)),.UNSPECIFIED.,.F.,.F.,
 .F.,(4,1,1,1,1,1,1,1,1,1,1,1,1,1,4),(4,1,1,1,1,1,1,1,1,1,1,1,1,1,4),(0.2778550271787,
0.375,0.5,0.625,0.75,0.875,0.9375,1.,1.0625,1.125,1.25,1.375,1.5,1.625,
1.679719453288),(0.1291981710642,0.1944508486632,0.226642708634,0.2601612634366,
0.296267986686,0.3360581060178,0.3803419166408,0.4294448908367,0.4833021202245,
0.5419639293874,0.6062619027435,0.6772083816982,0.7558543173907,0.8405275111371,
0.9611450521626),.UNSPECIFIED.);
#2257=B_SPLINE_SURFACE_WITH_KNOTS('',3,3,((#207958,#207959,#207960,#207961,
#207962,#207963,#207964,#207965,#207966,#207967,#207968),(#207969,#207970,
#207971,#207972,#207973,#207974,#207975,#207976,#207977,#207978,#207979),
(#207980,#207981,#207982,#207983,#207984,#207985,#207986,#207987,#207988,
#207989,#207990),(#207991,#207992,#207993,#207994,#207995,#207996,#207997,
#207998,#207999,#208000,#208001),(#208002,#208003,#208004,#208005,#208006,
#208007,#208008,#208009,#208010,#208011,#208012),(#208013,#208014,#208015,
#208016,#208017,#208018,#208019,#208020,#208021,#208022,#208023),(#208024,
#208025,#208026,#208027,#208028,#208029,#208030,#208031,#208032,#208033,
#208034),(#208035,#208036,#208037,#208038,#208039,#208040,#208041,#208042,
#208043,#208044,#208045),(#208046,#208047,#208048,#208049,#208050,#208051,
#208052,#208053,#208054,#208055,#208056),(#208057,#208058,#208059,#208060,
#208061,#208062,#208063,#208064,#208065,#208066,#208067),(#208068,#208069,
#208070,#208071,#208072,#208073,#208074,#208075,#208076,#208077,#208078),
(#208079,#208080,#208081,#208082,#208083,#208084,#208085,#208086,#208087,
#208088,#208089),(#208090,#208091,#208092,#208093,#208094,#208095,#208096,
#208097,#208098,#208099,#208100),(#208101,#208102,#208103,#208104,#208105,
#208106,#208107,#208108,#208109,#208110,#208111),(#208112,#208113,#208114,
#208115,#208116,#208117,#208118,#208119,#208120,#208121,#208122),(#208123,
#208124,#208125,#208126,#208127,#208128,#208129,#208130,#208131,#208132,
#208133),(#208134,#208135,#208136,#208137,#208138,#208139,#208140,#208141,
#208142,#208143,#208144)),.UNSPECIFIED.,.F.,.F.,.F.,(4,1,1,1,1,1,1,1,1,
1,1,1,1,1,4),(4,1,1,1,1,1,1,1,4),(0.2796603444252,0.375,0.5,0.625,0.75,
0.875,0.9375,1.,1.0625,1.125,1.25,1.375,1.5,1.625,1.679724713084),(0.1338949888874,
0.1797853775388,0.2508234621229,0.3299939910246,0.4183015456918,0.5169128771048,
0.6280268649628,0.7535966154049,0.8835886633344),.UNSPECIFIED.);
#2258=B_SPLINE_SURFACE_WITH_KNOTS('',3,3,((#209179,#209180,#209181,#209182,
#209183,#209184,#209185),(#209186,#209187,#209188,#209189,#209190,#209191,
#209192),(#209193,#209194,#209195,#209196,#209197,#209198,#209199),(#209200,
#209201,#209202,#209203,#209204,#209205,#209206),(#209207,#209208,#209209,
#209210,#209211,#209212,#209213),(#209214,#209215,#209216,#209217,#209218,
#209219,#209220),(#209221,#209222,#209223,#209224,#209225,#209226,#209227)),
 .UNSPECIFIED.,.F.,.F.,.F.,(4,1,1,1,4),(4,1,1,1,4),(0.08192315012741,0.25,
0.5,0.75,1.),(-0.09692262175459,0.5,0.75,0.875,1.091458383093),
 .UNSPECIFIED.);
#2259=B_SPLINE_SURFACE_WITH_KNOTS('',3,3,((#209454,#209455,#209456,#209457,
#209458,#209459,#209460),(#209461,#209462,#209463,#209464,#209465,#209466,
#209467),(#209468,#209469,#209470,#209471,#209472,#209473,#209474),(#209475,
#209476,#209477,#209478,#209479,#209480,#209481),(#209482,#209483,#209484,
#209485,#209486,#209487,#209488),(#209489,#209490,#209491,#209492,#209493,
#209494,#209495),(#209496,#209497,#209498,#209499,#209500,#209501,#209502)),
 .UNSPECIFIED.,.F.,.F.,.F.,(4,1,1,1,4),(4,1,1,1,4),(0.08303356528789,0.25,
0.5,0.75,1.),(-0.1705104804842,0.125,0.25,0.5,1.090282762386),
 .UNSPECIFIED.);
#2260=B_SPLINE_SURFACE_WITH_KNOTS('',3,3,((#209741,#209742,#209743,#209744,
#209745,#209746,#209747),(#209748,#209749,#209750,#209751,#209752,#209753,
#209754),(#209755,#209756,#209757,#209758,#209759,#209760,#209761),(#209762,
#209763,#209764,#209765,#209766,#209767,#209768),(#209769,#209770,#209771,
#209772,#209773,#209774,#209775),(#209776,#209777,#209778,#209779,#209780,
#209781,#209782),(#209783,#209784,#209785,#209786,#209787,#209788,#209789)),
 .UNSPECIFIED.,.F.,.F.,.F.,(4,1,1,1,4),(4,1,1,1,4),(0.08280473965977,0.25,
0.5,0.75,1.),(-0.1648255633768,0.5,0.75,0.875,1.090600813115),
 .UNSPECIFIED.);
#2261=B_SPLINE_SURFACE_WITH_KNOTS('',3,3,((#209965,#209966,#209967,#209968,
#209969,#209970,#209971),(#209972,#209973,#209974,#209975,#209976,#209977,
#209978),(#209979,#209980,#209981,#209982,#209983,#209984,#209985),(#209986,
#209987,#209988,#209989,#209990,#209991,#209992),(#209993,#209994,#209995,
#209996,#209997,#209998,#209999),(#210000,#210001,#210002,#210003,#210004,
#210005,#210006),(#210007,#210008,#210009,#210010,#210011,#210012,#210013)),
 .UNSPECIFIED.,.F.,.F.,.F.,(4,1,1,1,4),(4,1,1,1,4),(0.07572059640329,0.25,
0.5,0.75,1.),(-0.104402921155,0.125,0.25,0.5,1.089461271906),
 .UNSPECIFIED.);
#2262=B_SPLINE_SURFACE_WITH_KNOTS('',3,3,((#211178,#211179,#211180,#211181),
(#211182,#211183,#211184,#211185),(#211186,#211187,#211188,#211189),(#211190,
#211191,#211192,#211193),(#211194,#211195,#211196,#211197)),
 .UNSPECIFIED.,.F.,.F.,.F.,(4,1,4),(4,4),(-0.06044734476179,0.5,1.),(-0.0413755062994751,
1.020043318636),.UNSPECIFIED.);
#2263=B_SPLINE_SURFACE_WITH_KNOTS('',3,3,((#214139,#214140,#214141,#214142),
(#214143,#214144,#214145,#214146),(#214147,#214148,#214149,#214150),(#214151,
#214152,#214153,#214154)),.UNSPECIFIED.,.F.,.F.,.F.,(4,4),(4,4),(-0.1368278468956,
0.2066187053925),(0.8812317527082,1.002124568199),.UNSPECIFIED.);
#2264=B_SPLINE_SURFACE_WITH_KNOTS('',3,3,((#214434,#214435,#214436,#214437),
(#214438,#214439,#214440,#214441),(#214442,#214443,#214444,#214445),(#214446,
#214447,#214448,#214449)),.UNSPECIFIED.,.F.,.F.,.F.,(4,4),(4,4),(-0.1368952439017,
0.2066659571146),(-0.001976707150863,0.1126586299363),.UNSPECIFIED.);
#2265=B_SPLINE_SURFACE_WITH_KNOTS('',3,3,((#214527,#214528,#214529,#214530),
(#214531,#214532,#214533,#214534),(#214535,#214536,#214537,#214538),(#214539,
#214540,#214541,#214542)),.UNSPECIFIED.,.F.,.F.,.F.,(4,4),(4,4),(-0.0799650914155,
0.2061929435111),(0.8974627173802,1.001541520953),.UNSPECIFIED.);
#2266=B_SPLINE_SURFACE_WITH_KNOTS('',3,3,((#214841,#214842,#214843,#214844),
(#214845,#214846,#214847,#214848),(#214849,#214850,#214851,#214852),(#214853,
#214854,#214855,#214856)),.UNSPECIFIED.,.F.,.F.,.F.,(4,4),(4,4),(-0.09178539478552,
0.1990298226238),(-0.002013365339111,0.1145449019801),.UNSPECIFIED.);
#2267=B_SPLINE_SURFACE_WITH_KNOTS('',3,3,((#214942,#214943,#214944,#214945,
#214946,#214947,#214948),(#214949,#214950,#214951,#214952,#214953,#214954,
#214955),(#214956,#214957,#214958,#214959,#214960,#214961,#214962),(#214963,
#214964,#214965,#214966,#214967,#214968,#214969),(#214970,#214971,#214972,
#214973,#214974,#214975,#214976)),.UNSPECIFIED.,.F.,.F.,.F.,(4,1,4),(4,
1,1,1,4),(-0.03508881367907,0.5,1.),(-0.06391770212136,0.25,0.5,0.75,1.054614994416),
 .UNSPECIFIED.);
#2268=B_SPLINE_SURFACE_WITH_KNOTS('',3,3,((#215168,#215169,#215170,#215171,
#215172,#215173,#215174),(#215175,#215176,#215177,#215178,#215179,#215180,
#215181),(#215182,#215183,#215184,#215185,#215186,#215187,#215188),(#215189,
#215190,#215191,#215192,#215193,#215194,#215195),(#215196,#215197,#215198,
#215199,#215200,#215201,#215202)),.UNSPECIFIED.,.F.,.F.,.F.,(4,1,4),(4,
1,1,1,4),(-0.03512284172267,0.5,1.),(-0.05213724559244,0.25,0.5,0.75,1.070966988238),
 .UNSPECIFIED.);
#2269=B_SPLINE_SURFACE_WITH_KNOTS('',3,3,((#221869,#221870,#221871,#221872,
#221873,#221874,#221875,#221876,#221877,#221878,#221879,#221880,#221881,
#221882,#221883,#221884,#221885),(#221886,#221887,#221888,#221889,#221890,
#221891,#221892,#221893,#221894,#221895,#221896,#221897,#221898,#221899,
#221900,#221901,#221902),(#221903,#221904,#221905,#221906,#221907,#221908,
#221909,#221910,#221911,#221912,#221913,#221914,#221915,#221916,#221917,
#221918,#221919),(#221920,#221921,#221922,#221923,#221924,#221925,#221926,
#221927,#221928,#221929,#221930,#221931,#221932,#221933,#221934,#221935,
#221936),(#221937,#221938,#221939,#221940,#221941,#221942,#221943,#221944,
#221945,#221946,#221947,#221948,#221949,#221950,#221951,#221952,#221953),
(#221954,#221955,#221956,#221957,#221958,#221959,#221960,#221961,#221962,
#221963,#221964,#221965,#221966,#221967,#221968,#221969,#221970),(#221971,
#221972,#221973,#221974,#221975,#221976,#221977,#221978,#221979,#221980,
#221981,#221982,#221983,#221984,#221985,#221986,#221987),(#221988,#221989,
#221990,#221991,#221992,#221993,#221994,#221995,#221996,#221997,#221998,
#221999,#222000,#222001,#222002,#222003,#222004),(#222005,#222006,#222007,
#222008,#222009,#222010,#222011,#222012,#222013,#222014,#222015,#222016,
#222017,#222018,#222019,#222020,#222021),(#222022,#222023,#222024,#222025,
#222026,#222027,#222028,#222029,#222030,#222031,#222032,#222033,#222034,
#222035,#222036,#222037,#222038),(#222039,#222040,#222041,#222042,#222043,
#222044,#222045,#222046,#222047,#222048,#222049,#222050,#222051,#222052,
#222053,#222054,#222055),(#222056,#222057,#222058,#222059,#222060,#222061,
#222062,#222063,#222064,#222065,#222066,#222067,#222068,#222069,#222070,
#222071,#222072),(#222073,#222074,#222075,#222076,#222077,#222078,#222079,
#222080,#222081,#222082,#222083,#222084,#222085,#222086,#222087,#222088,
#222089)),.UNSPECIFIED.,.F.,.F.,.F.,(4,1,1,1,1,1,1,1,1,1,4),(4,1,1,1,1,
1,1,1,1,1,1,1,1,1,4),(0.2424328476972,0.5,0.625,0.75,0.875,1.,1.125,1.25,
1.375,1.5,1.71493009235),(-0.04083344833102,0.,0.0388751220989,0.08179683857137,
0.1293150029395,0.1819748567776,0.2403110216901,0.3048229786681,0.375660978198,
0.453717034545,0.5401388500688,0.63617080953,0.7434276030881,0.8638830981921,
0.9311130169912),.UNSPECIFIED.);
#2270=B_SPLINE_SURFACE_WITH_KNOTS('',3,3,((#222197,#222198,#222199,#222200,
#222201,#222202,#222203,#222204,#222205,#222206),(#222207,#222208,#222209,
#222210,#222211,#222212,#222213,#222214,#222215,#222216),(#222217,#222218,
#222219,#222220,#222221,#222222,#222223,#222224,#222225,#222226),(#222227,
#222228,#222229,#222230,#222231,#222232,#222233,#222234,#222235,#222236),
(#222237,#222238,#222239,#222240,#222241,#222242,#222243,#222244,#222245,
#222246),(#222247,#222248,#222249,#222250,#222251,#222252,#222253,#222254,
#222255,#222256),(#222257,#222258,#222259,#222260,#222261,#222262,#222263,
#222264,#222265,#222266),(#222267,#222268,#222269,#222270,#222271,#222272,
#222273,#222274,#222275,#222276),(#222277,#222278,#222279,#222280,#222281,
#222282,#222283,#222284,#222285,#222286),(#222287,#222288,#222289,#222290,
#222291,#222292,#222293,#222294,#222295,#222296),(#222297,#222298,#222299,
#222300,#222301,#222302,#222303,#222304,#222305,#222306),(#222307,#222308,
#222309,#222310,#222311,#222312,#222313,#222314,#222315,#222316),(#222317,
#222318,#222319,#222320,#222321,#222322,#222323,#222324,#222325,#222326),
(#222327,#222328,#222329,#222330,#222331,#222332,#222333,#222334,#222335,
#222336),(#222337,#222338,#222339,#222340,#222341,#222342,#222343,#222344,
#222345,#222346)),.UNSPECIFIED.,.F.,.F.,.F.,(4,1,1,1,1,1,1,1,1,1,1,1,4),
(4,1,1,1,1,1,1,4),(0.2423424595412,0.5,0.625,0.75,0.875,0.9375,1.,1.0625,
1.125,1.25,1.375,1.5,1.714938947685),(0.03088188824829,0.05682025507999,
0.1216222022762,0.1940341995176,0.2709038375506,0.3484372526626,0.4248006080603,
0.4521631771352),.UNSPECIFIED.);
#2271=B_SPLINE_SURFACE_WITH_KNOTS('',3,3,((#223756,#223757,#223758,#223759,
#223760,#223761,#223762,#223763,#223764,#223765,#223766),(#223767,#223768,
#223769,#223770,#223771,#223772,#223773,#223774,#223775,#223776,#223777),
(#223778,#223779,#223780,#223781,#223782,#223783,#223784,#223785,#223786,
#223787,#223788),(#223789,#223790,#223791,#223792,#223793,#223794,#223795,
#223796,#223797,#223798,#223799),(#223800,#223801,#223802,#223803,#223804,
#223805,#223806,#223807,#223808,#223809,#223810),(#223811,#223812,#223813,
#223814,#223815,#223816,#223817,#223818,#223819,#223820,#223821),(#223822,
#223823,#223824,#223825,#223826,#223827,#223828,#223829,#223830,#223831,
#223832),(#223833,#223834,#223835,#223836,#223837,#223838,#223839,#223840,
#223841,#223842,#223843),(#223844,#223845,#223846,#223847,#223848,#223849,
#223850,#223851,#223852,#223853,#223854),(#223855,#223856,#223857,#223858,
#223859,#223860,#223861,#223862,#223863,#223864,#223865),(#223866,#223867,
#223868,#223869,#223870,#223871,#223872,#223873,#223874,#223875,#223876),
(#223877,#223878,#223879,#223880,#223881,#223882,#223883,#223884,#223885,
#223886,#223887),(#223888,#223889,#223890,#223891,#223892,#223893,#223894,
#223895,#223896,#223897,#223898),(#223899,#223900,#223901,#223902,#223903,
#223904,#223905,#223906,#223907,#223908,#223909),(#223910,#223911,#223912,
#223913,#223914,#223915,#223916,#223917,#223918,#223919,#223920),(#223921,
#223922,#223923,#223924,#223925,#223926,#223927,#223928,#223929,#223930,
#223931),(#223932,#223933,#223934,#223935,#223936,#223937,#223938,#223939,
#223940,#223941,#223942),(#223943,#223944,#223945,#223946,#223947,#223948,
#223949,#223950,#223951,#223952,#223953),(#223954,#223955,#223956,#223957,
#223958,#223959,#223960,#223961,#223962,#223963,#223964)),.UNSPECIFIED.,
 .F.,.F.,.F.,(4,1,1,1,1,1,1,1,1,1,1,1,1,1,1,1,4),(4,1,1,1,1,1,1,1,4),(0.1715699075891,
0.25,0.375,0.5,0.625,0.75,0.875,0.9375,1.,1.0625,1.125,1.25,1.375,1.5,1.625,
1.75,1.809837111827),(0.2428797619958,0.3338745681234,0.4222070649242,0.5103653052094,
0.594341003332,0.6744793321152,0.7530596083542,0.8321482971351,0.8819460504755),
 .UNSPECIFIED.);
#2272=B_SPLINE_SURFACE_WITH_KNOTS('',3,1,((#224531,#224532),(#224533,#224534),
(#224535,#224536),(#224537,#224538),(#224539,#224540),(#224541,#224542),
(#224543,#224544),(#224545,#224546)),.UNSPECIFIED.,.F.,.F.,.F.,(4,1,1,1,
1,4),(2,2),(0.059893001097235,0.06516286836188,0.4995934409215,0.8165130566969,
0.9345086699633,0.939700624594503),(0.,1.),.UNSPECIFIED.);
#2273=B_SPLINE_SURFACE_WITH_KNOTS('',3,1,((#224584,#224585),(#224586,#224587),
(#224588,#224589),(#224590,#224591),(#224592,#224593),(#224594,#224595)),
 .UNSPECIFIED.,.F.,.F.,.F.,(4,1,1,4),(2,2),(0.061491247678153,0.4994228404822,
0.9368597862942,0.942073092424477),(0.,1.),.UNSPECIFIED.);
#2274=B_SPLINE_SURFACE_WITH_KNOTS('',3,3,((#225053,#225054,#225055,#225056,
#225057,#225058,#225059,#225060,#225061,#225062,#225063,#225064,#225065,
#225066,#225067,#225068,#225069,#225070,#225071,#225072,#225073,#225074),
(#225075,#225076,#225077,#225078,#225079,#225080,#225081,#225082,#225083,
#225084,#225085,#225086,#225087,#225088,#225089,#225090,#225091,#225092,
#225093,#225094,#225095,#225096),(#225097,#225098,#225099,#225100,#225101,
#225102,#225103,#225104,#225105,#225106,#225107,#225108,#225109,#225110,
#225111,#225112,#225113,#225114,#225115,#225116,#225117,#225118),(#225119,
#225120,#225121,#225122,#225123,#225124,#225125,#225126,#225127,#225128,
#225129,#225130,#225131,#225132,#225133,#225134,#225135,#225136,#225137,
#225138,#225139,#225140),(#225141,#225142,#225143,#225144,#225145,#225146,
#225147,#225148,#225149,#225150,#225151,#225152,#225153,#225154,#225155,
#225156,#225157,#225158,#225159,#225160,#225161,#225162),(#225163,#225164,
#225165,#225166,#225167,#225168,#225169,#225170,#225171,#225172,#225173,
#225174,#225175,#225176,#225177,#225178,#225179,#225180,#225181,#225182,
#225183,#225184),(#225185,#225186,#225187,#225188,#225189,#225190,#225191,
#225192,#225193,#225194,#225195,#225196,#225197,#225198,#225199,#225200,
#225201,#225202,#225203,#225204,#225205,#225206),(#225207,#225208,#225209,
#225210,#225211,#225212,#225213,#225214,#225215,#225216,#225217,#225218,
#225219,#225220,#225221,#225222,#225223,#225224,#225225,#225226,#225227,
#225228),(#225229,#225230,#225231,#225232,#225233,#225234,#225235,#225236,
#225237,#225238,#225239,#225240,#225241,#225242,#225243,#225244,#225245,
#225246,#225247,#225248,#225249,#225250),(#225251,#225252,#225253,#225254,
#225255,#225256,#225257,#225258,#225259,#225260,#225261,#225262,#225263,
#225264,#225265,#225266,#225267,#225268,#225269,#225270,#225271,#225272),
(#225273,#225274,#225275,#225276,#225277,#225278,#225279,#225280,#225281,
#225282,#225283,#225284,#225285,#225286,#225287,#225288,#225289,#225290,
#225291,#225292,#225293,#225294),(#225295,#225296,#225297,#225298,#225299,
#225300,#225301,#225302,#225303,#225304,#225305,#225306,#225307,#225308,
#225309,#225310,#225311,#225312,#225313,#225314,#225315,#225316),(#225317,
#225318,#225319,#225320,#225321,#225322,#225323,#225324,#225325,#225326,
#225327,#225328,#225329,#225330,#225331,#225332,#225333,#225334,#225335,
#225336,#225337,#225338),(#225339,#225340,#225341,#225342,#225343,#225344,
#225345,#225346,#225347,#225348,#225349,#225350,#225351,#225352,#225353,
#225354,#225355,#225356,#225357,#225358,#225359,#225360),(#225361,#225362,
#225363,#225364,#225365,#225366,#225367,#225368,#225369,#225370,#225371,
#225372,#225373,#225374,#225375,#225376,#225377,#225378,#225379,#225380,
#225381,#225382),(#225383,#225384,#225385,#225386,#225387,#225388,#225389,
#225390,#225391,#225392,#225393,#225394,#225395,#225396,#225397,#225398,
#225399,#225400,#225401,#225402,#225403,#225404),(#225405,#225406,#225407,
#225408,#225409,#225410,#225411,#225412,#225413,#225414,#225415,#225416,
#225417,#225418,#225419,#225420,#225421,#225422,#225423,#225424,#225425,
#225426),(#225427,#225428,#225429,#225430,#225431,#225432,#225433,#225434,
#225435,#225436,#225437,#225438,#225439,#225440,#225441,#225442,#225443,
#225444,#225445,#225446,#225447,#225448),(#225449,#225450,#225451,#225452,
#225453,#225454,#225455,#225456,#225457,#225458,#225459,#225460,#225461,
#225462,#225463,#225464,#225465,#225466,#225467,#225468,#225469,#225470)),
 .UNSPECIFIED.,.F.,.F.,.F.,(4,1,1,1,1,1,1,1,1,1,1,1,1,1,1,1,4),(4,1,1,1,
1,1,1,1,1,1,1,1,1,1,1,1,1,1,1,4),(0.1706330115896,0.25,0.375,0.5,0.625,
0.75,0.875,0.9375,1.,1.0625,1.125,1.25,1.375,1.5,1.625,1.75,1.80937635462),
(0.1038399960155,0.1190913139627,0.1433677024891,0.1673654453705,0.1924028072051,
0.2196185358968,0.2500063422812,0.2843177240939,0.3229874425421,0.3662127882685,
0.4123213953612,0.4593176120616,0.5068399294787,0.5543737051908,0.6014680388806,
0.6479438829937,0.6941900295666,0.7409279654749,0.7885519105914,0.8304978398717),
 .UNSPECIFIED.);
#2275=B_SPLINE_SURFACE_WITH_KNOTS('',3,1,((#226466,#226467),(#226468,#226469),
(#226470,#226471),(#226472,#226473),(#226474,#226475),(#226476,#226477),
(#226478,#226479),(#226480,#226481),(#226482,#226483)),.UNSPECIFIED.,.F.,
 .F.,.F.,(4,1,1,1,1,1,4),(2,2),(0.00243834094642869,0.008327517567119,0.3372527578135,
0.5523062997033,0.7073150267896,0.8980297073008,0.989906557628952),(0.,
1.19880191946382),.UNSPECIFIED.);
#2276=B_SPLINE_SURFACE_WITH_KNOTS('',3,1,((#228984,#228985),(#228986,#228987),
(#228988,#228989),(#228990,#228991),(#228992,#228993),(#228994,#228995)),
 .UNSPECIFIED.,.F.,.F.,.F.,(4,1,1,4),(2,2),(0.0452581480975743,0.05064372044082,
0.9485260127972,0.953911735956678),(0.,1.),.UNSPECIFIED.);
#2277=B_SPLINE_SURFACE_WITH_KNOTS('',3,1,((#229201,#229202),(#229203,#229204),
(#229205,#229206),(#229207,#229208),(#229209,#229210),(#229211,#229212)),
 .UNSPECIFIED.,.F.,.F.,.F.,(4,1,1,4),(2,2),(0.056258542724091,0.6156242504025,
0.9415297754746,0.946836637044623),(0.,1.),.UNSPECIFIED.);
#2278=B_SPLINE_SURFACE_WITH_KNOTS('',3,1,((#229750,#229751),(#229752,#229753),
(#229754,#229755),(#229756,#229757),(#229758,#229759),(#229760,#229761),
(#229762,#229763),(#229764,#229765),(#229766,#229767),(#229768,#229769)),
 .UNSPECIFIED.,.F.,.F.,.F.,(4,1,1,1,1,1,1,4),(2,2),(0.0826023051669163,
0.08754274560039,0.08821909586779,0.094102224111,0.5894625377353,0.9088042644008,
0.9109331444559,0.915890273815581),(0.,1.),.UNSPECIFIED.);
#2279=B_SPLINE_SURFACE_WITH_KNOTS('',3,1,((#230157,#230158),(#230159,#230160),
(#230161,#230162),(#230163,#230164),(#230165,#230166),(#230167,#230168),
(#230169,#230170),(#230171,#230172),(#230173,#230174),(#230175,#230176)),
 .UNSPECIFIED.,.F.,.F.,.F.,(4,1,1,1,1,1,1,4),(2,2),(0.00987742350012148,
0.159773212229,0.3773389453517,0.5643476960256,0.7579301223102,0.894566597682,
0.9900996771055,0.995980626058109),(0.,1.19400196258954),.UNSPECIFIED.);
#2280=B_SPLINE_SURFACE_WITH_KNOTS('',3,3,((#230986,#230987,#230988,#230989),
(#230990,#230991,#230992,#230993),(#230994,#230995,#230996,#230997),(#230998,
#230999,#231000,#231001),(#231002,#231003,#231004,#231005),(#231006,#231007,
#231008,#231009),(#231010,#231011,#231012,#231013)),.UNSPECIFIED.,.F.,.F.,
 .F.,(4,1,1,1,4),(4,4),(0.,0.285714285714286,0.571428571428571,0.857142857142857,
1.),(0.,1.),.UNSPECIFIED.);
#2281=B_SPLINE_SURFACE_WITH_KNOTS('',3,3,((#231032,#231033,#231034,#231035),
(#231036,#231037,#231038,#231039),(#231040,#231041,#231042,#231043),(#231044,
#231045,#231046,#231047)),.UNSPECIFIED.,.F.,.F.,.F.,(4,4),(4,4),(0.,1.),
(0.,1.),.UNSPECIFIED.);
#2282=B_SPLINE_SURFACE_WITH_KNOTS('',3,3,((#231053,#231054,#231055,#231056),
(#231057,#231058,#231059,#231060),(#231061,#231062,#231063,#231064),(#231065,
#231066,#231067,#231068),(#231069,#231070,#231071,#231072),(#231073,#231074,
#231075,#231076),(#231077,#231078,#231079,#231080)),.UNSPECIFIED.,.F.,.F.,
 .F.,(4,1,1,1,4),(4,4),(0.,0.285714285714286,0.571428571428571,0.857142857142857,
1.),(0.,1.),.UNSPECIFIED.);
#2283=B_SPLINE_SURFACE_WITH_KNOTS('',3,3,((#231094,#231095,#231096,#231097),
(#231098,#231099,#231100,#231101),(#231102,#231103,#231104,#231105),(#231106,
#231107,#231108,#231109)),.UNSPECIFIED.,.F.,.F.,.F.,(4,4),(4,4),(0.,1.),
(0.,1.),.UNSPECIFIED.);
#2284=B_SPLINE_SURFACE_WITH_KNOTS('',3,3,((#231131,#231132,#231133,#231134,
#231135),(#231136,#231137,#231138,#231139,#231140),(#231141,#231142,#231143,
#231144,#231145),(#231146,#231147,#231148,#231149,#231150),(#231151,#231152,
#231153,#231154,#231155),(#231156,#231157,#231158,#231159,#231160),(#231161,
#231162,#231163,#231164,#231165),(#231166,#231167,#231168,#231169,#231170),
(#231171,#231172,#231173,#231174,#231175),(#231176,#231177,#231178,#231179,
#231180),(#231181,#231182,#231183,#231184,#231185),(#231186,#231187,#231188,
#231189,#231190),(#231191,#231192,#231193,#231194,#231195),(#231196,#231197,
#231198,#231199,#231200),(#231201,#231202,#231203,#231204,#231205),(#231206,
#231207,#231208,#231209,#231210),(#231211,#231212,#231213,#231214,#231215),
(#231216,#231217,#231218,#231219,#231220),(#231221,#231222,#231223,#231224,
#231225),(#231226,#231227,#231228,#231229,#231230),(#231231,#231232,#231233,
#231234,#231235),(#231236,#231237,#231238,#231239,#231240),(#231241,#231242,
#231243,#231244,#231245),(#231246,#231247,#231248,#231249,#231250),(#231251,
#231252,#231253,#231254,#231255),(#231256,#231257,#231258,#231259,#231260),
(#231261,#231262,#231263,#231264,#231265),(#231266,#231267,#231268,#231269,
#231270),(#231271,#231272,#231273,#231274,#231275),(#231276,#231277,#231278,
#231279,#231280),(#231281,#231282,#231283,#231284,#231285),(#231286,#231287,
#231288,#231289,#231290),(#231291,#231292,#231293,#231294,#231295),(#231296,
#231297,#231298,#231299,#231300),(#231301,#231302,#231303,#231304,#231305),
(#231306,#231307,#231308,#231309,#231310),(#231311,#231312,#231313,#231314,
#231315),(#231316,#231317,#231318,#231319,#231320),(#231321,#231322,#231323,
#231324,#231325),(#231326,#231327,#231328,#231329,#231330),(#231331,#231332,
#231333,#231334,#231335),(#231336,#231337,#231338,#231339,#231340),(#231341,
#231342,#231343,#231344,#231345),(#231346,#231347,#231348,#231349,#231350),
(#231351,#231352,#231353,#231354,#231355),(#231356,#231357,#231358,#231359,
#231360),(#231361,#231362,#231363,#231364,#231365),(#231366,#231367,#231368,
#231369,#231370),(#231371,#231372,#231373,#231374,#231375),(#231376,#231377,
#231378,#231379,#231380),(#231381,#231382,#231383,#231384,#231385),(#231386,
#231387,#231388,#231389,#231390)),.UNSPECIFIED.,.T.,.F.,.F.,(4,1,1,1,2,
1,1,1,2,1,1,1,2,1,1,2,1,1,1,1,1,1,1,1,1,2,1,1,2,1,1,1,2,1,1,2,1,1,1,1,1,
4),(4,1,4),(0.,0.0445368723707301,0.0890737447414603,0.13361061711219,0.178147489482921,
0.181439647390068,0.184731805297215,0.189670042157935,0.191316121111509,
0.205987090833632,0.220658060555755,0.25,0.308683878888492,0.311976036795639,
0.315268194702786,0.32185251051708,0.332986728609763,0.344120946702445,
0.36638938288781,0.41092625525854,0.45546312762927,0.5,0.54453687237073,
0.589073744741461,0.633610617112191,0.678147489482921,0.681439647390068,
0.689670042157936,0.691316121111509,0.705987090833632,0.720658060555755,
0.75,0.808683878888492,0.811976036795639,0.815268194702786,0.82185251051708,
0.832986728609763,0.844120946702445,0.86638938288781,0.91092625525854,0.95546312762927,
1.),(0.,0.857142857142857,1.),.UNSPECIFIED.);
#2285=B_SPLINE_SURFACE_WITH_KNOTS('',3,3,((#232752,#232753,#232754,#232755,
#232756,#232757,#232758,#232759,#232760,#232761,#232762,#232763,#232764,
#232765,#232766,#232767,#232768,#232769,#232770,#232771,#232772,#232773,
#232774,#232775,#232776,#232777,#232778,#232779,#232780,#232781,#232782,
#232783,#232784,#232785,#232786,#232787,#232788,#232789,#232790,#232791,
#232792,#232793,#232794,#232795,#232796,#232797,#232798,#232799,#232800,
#232801,#232802,#232803,#232804,#232805,#232806,#232807,#232808,#232809,
#232810,#232811,#232812,#232813,#232814,#232815,#232816,#232817,#232818,
#232819,#232820,#232821,#232822,#232823,#232824,#232825,#232826,#232827,
#232828,#232829,#232830,#232831,#232832,#232833,#232834,#232835,#232836,
#232837,#232838,#232839,#232840,#232841,#232842,#232843,#232844,#232845,
#232846,#232847,#232848,#232849,#232850,#232851,#232852,#232853,#232854,
#232855,#232856,#232857,#232858,#232859,#232860,#232861,#232862,#232863,
#232864,#232865,#232866,#232867,#232868,#232869,#232870,#232871,#232872,
#232873,#232874,#232875,#232876,#232877,#232878,#232879,#232880,#232881,
#232882,#232883),(#232884,#232885,#232886,#232887,#232888,#232889,#232890,
#232891,#232892,#232893,#232894,#232895,#232896,#232897,#232898,#232899,
#232900,#232901,#232902,#232903,#232904,#232905,#232906,#232907,#232908,
#232909,#232910,#232911,#232912,#232913,#232914,#232915,#232916,#232917,
#232918,#232919,#232920,#232921,#232922,#232923,#232924,#232925,#232926,
#232927,#232928,#232929,#232930,#232931,#232932,#232933,#232934,#232935,
#232936,#232937,#232938,#232939,#232940,#232941,#232942,#232943,#232944,
#232945,#232946,#232947,#232948,#232949,#232950,#232951,#232952,#232953,
#232954,#232955,#232956,#232957,#232958,#232959,#232960,#232961,#232962,
#232963,#232964,#232965,#232966,#232967,#232968,#232969,#232970,#232971,
#232972,#232973,#232974,#232975,#232976,#232977,#232978,#232979,#232980,
#232981,#232982,#232983,#232984,#232985,#232986,#232987,#232988,#232989,
#232990,#232991,#232992,#232993,#232994,#232995,#232996,#232997,#232998,
#232999,#233000,#233001,#233002,#233003,#233004,#233005,#233006,#233007,
#233008,#233009,#233010,#233011,#233012,#233013,#233014,#233015),(#233016,
#233017,#233018,#233019,#233020,#233021,#233022,#233023,#233024,#233025,
#233026,#233027,#233028,#233029,#233030,#233031,#233032,#233033,#233034,
#233035,#233036,#233037,#233038,#233039,#233040,#233041,#233042,#233043,
#233044,#233045,#233046,#233047,#233048,#233049,#233050,#233051,#233052,
#233053,#233054,#233055,#233056,#233057,#233058,#233059,#233060,#233061,
#233062,#233063,#233064,#233065,#233066,#233067,#233068,#233069,#233070,
#233071,#233072,#233073,#233074,#233075,#233076,#233077,#233078,#233079,
#233080,#233081,#233082,#233083,#233084,#233085,#233086,#233087,#233088,
#233089,#233090,#233091,#233092,#233093,#233094,#233095,#233096,#233097,
#233098,#233099,#233100,#233101,#233102,#233103,#233104,#233105,#233106,
#233107,#233108,#233109,#233110,#233111,#233112,#233113,#233114,#233115,
#233116,#233117,#233118,#233119,#233120,#233121,#233122,#233123,#233124,
#233125,#233126,#233127,#233128,#233129,#233130,#233131,#233132,#233133,
#233134,#233135,#233136,#233137,#233138,#233139,#233140,#233141,#233142,
#233143,#233144,#233145,#233146,#233147),(#233148,#233149,#233150,#233151,
#233152,#233153,#233154,#233155,#233156,#233157,#233158,#233159,#233160,
#233161,#233162,#233163,#233164,#233165,#233166,#233167,#233168,#233169,
#233170,#233171,#233172,#233173,#233174,#233175,#233176,#233177,#233178,
#233179,#233180,#233181,#233182,#233183,#233184,#233185,#233186,#233187,
#233188,#233189,#233190,#233191,#233192,#233193,#233194,#233195,#233196,
#233197,#233198,#233199,#233200,#233201,#233202,#233203,#233204,#233205,
#233206,#233207,#233208,#233209,#233210,#233211,#233212,#233213,#233214,
#233215,#233216,#233217,#233218,#233219,#233220,#233221,#233222,#233223,
#233224,#233225,#233226,#233227,#233228,#233229,#233230,#233231,#233232,
#233233,#233234,#233235,#233236,#233237,#233238,#233239,#233240,#233241,
#233242,#233243,#233244,#233245,#233246,#233247,#233248,#233249,#233250,
#233251,#233252,#233253,#233254,#233255,#233256,#233257,#233258,#233259,
#233260,#233261,#233262,#233263,#233264,#233265,#233266,#233267,#233268,
#233269,#233270,#233271,#233272,#233273,#233274,#233275,#233276,#233277,
#233278,#233279),(#233280,#233281,#233282,#233283,#233284,#233285,#233286,
#233287,#233288,#233289,#233290,#233291,#233292,#233293,#233294,#233295,
#233296,#233297,#233298,#233299,#233300,#233301,#233302,#233303,#233304,
#233305,#233306,#233307,#233308,#233309,#233310,#233311,#233312,#233313,
#233314,#233315,#233316,#233317,#233318,#233319,#233320,#233321,#233322,
#233323,#233324,#233325,#233326,#233327,#233328,#233329,#233330,#233331,
#233332,#233333,#233334,#233335,#233336,#233337,#233338,#233339,#233340,
#233341,#233342,#233343,#233344,#233345,#233346,#233347,#233348,#233349,
#233350,#233351,#233352,#233353,#233354,#233355,#233356,#233357,#233358,
#233359,#233360,#233361,#233362,#233363,#233364,#233365,#233366,#233367,
#233368,#233369,#233370,#233371,#233372,#233373,#233374,#233375,#233376,
#233377,#233378,#233379,#233380,#233381,#233382,#233383,#233384,#233385,
#233386,#233387,#233388,#233389,#233390,#233391,#233392,#233393,#233394,
#233395,#233396,#233397,#233398,#233399,#233400,#233401,#233402,#233403,
#233404,#233405,#233406,#233407,#233408,#233409,#233410,#233411)),
 .UNSPECIFIED.,.F.,.F.,.F.,(4,1,4),(4,1,1,1,1,1,1,1,1,1,1,1,1,1,1,1,1,1,
1,1,1,1,1,1,1,1,1,1,1,1,1,1,1,1,1,1,1,1,1,1,1,1,1,1,1,1,1,1,1,1,1,1,1,1,
1,1,1,1,1,1,1,1,1,1,1,1,1,1,1,1,1,1,1,1,1,1,1,1,1,1,1,1,1,1,1,1,1,1,1,1,
1,1,1,1,1,1,1,1,1,1,1,1,1,1,1,1,1,1,1,1,1,1,1,1,1,1,1,1,1,1,1,1,1,1,1,1,
1,1,1,4),(0.,0.571428571428571,1.),(1.94226054380805,3.09470584417932,4.24715114455059,
5.39959644492186,6.55204174529313,7.7044870456644,8.85693234603567,10.0093776464069,
11.1618229467782,12.3142682471495,13.4667135475207,14.619158847892,15.7716041482633,
16.9240494486346,18.0764947490058,19.2289400493771,20.3813853497484,21.1496822166626,
21.9179790835767,22.6862759504909,23.4545728174051,24.2228696843193,24.9911665512334,
25.7594634181476,26.5277602850618,27.552156107614,28.5765519301663,29.6009477527185,
30.7533930530898,31.9058383534611,33.0582836538323,34.2107289542036,35.3631742545749,
36.5156195549461,37.6680648553174,38.8205101556887,39.97295545606,41.1254007564312,
42.2778460568025,43.4302913571738,44.582736657545,45.7351819579163,46.8876272582876,
48.0400725586588,49.1925178590301,50.3449631594014,51.1132600263156,51.8815568932297,
52.6498537601439,53.8022990605152,54.9547443608865,56.1071896612577,57.259634961629,
58.4120802620003,59.5645255623715,60.7169708627428,61.8694161631141,62.6377130300283,
63.4060098969425,64.1743067638566,64.9426036307708,65.710900497685,66.4791973645992,
67.6316426649704,68.7840879653417,69.936533265713,71.0889785660843,72.2414238664555,
73.3938691668268,74.5463144671981,75.6987597675693,76.8512050679406,77.4274277181262,
78.0036503683119,79.1560956686831,80.3085409690544,81.4609862694257,82.6134315697969,
83.7658768701682,84.9183221705395,86.0707674709108,87.223212771282,88.3756580716533,
89.5281033720246,90.0403012833007,91.0646971058529,91.8329939727671,92.6012908396813,
93.3695877065955,94.1378845735097,94.8208151218778,94.9915477589699,95.1622803960619,
96.1866762186141,97.2110720411664,98.2354678637186,99.2598636862708,100.284259508823,
101.308655331375,102.333051153928,102.845249065204,103.35744697648,104.381842799032,
105.0647733474,105.747703895768,106.430634444137,107.198931311051,107.967228177965,
108.735525044879,109.503821911793,110.272118778707,111.040415645622,111.808712512536,
112.57700937945,113.729454679821,114.881899980193,116.034345280564,117.186790580935,
118.339235881306,119.491681181678,120.644126482049,121.79657178242,122.949017082791,
124.101462383163,125.253907683534,126.406352983905,127.558798284276,128.711243584648,
129.863688885019,131.01613418539),.UNSPECIFIED.);
#2286=B_SPLINE_SURFACE_WITH_KNOTS('',3,3,((#233850,#233851,#233852,#233853,
#233854,#233855,#233856,#233857,#233858,#233859,#233860,#233861,#233862,
#233863,#233864,#233865,#233866,#233867,#233868,#233869,#233870,#233871,
#233872,#233873,#233874,#233875,#233876,#233877,#233878,#233879,#233880,
#233881,#233882,#233883,#233884,#233885,#233886,#233887,#233888,#233889,
#233890,#233891,#233892,#233893,#233894,#233895,#233896,#233897,#233898,
#233899,#233900,#233901,#233902,#233903,#233904,#233905,#233906,#233907,
#233908,#233909,#233910,#233911,#233912,#233913,#233914,#233915,#233916,
#233917,#233918,#233919,#233920,#233921,#233922,#233923,#233924,#233925,
#233926,#233927,#233928,#233929,#233930,#233931,#233932,#233933,#233934,
#233935,#233936,#233937,#233938,#233939,#233940,#233941,#233942,#233943,
#233944,#233945,#233946,#233947,#233948,#233949,#233950,#233951,#233952,
#233953,#233954,#233955,#233956,#233957,#233958,#233959,#233960,#233961,
#233962,#233963,#233964,#233965,#233966,#233967,#233968,#233969,#233970,
#233971,#233972,#233973,#233974,#233975,#233976,#233977,#233978,#233979,
#233980,#233981,#233982,#233983,#233984,#233985),(#233986,#233987,#233988,
#233989,#233990,#233991,#233992,#233993,#233994,#233995,#233996,#233997,
#233998,#233999,#234000,#234001,#234002,#234003,#234004,#234005,#234006,
#234007,#234008,#234009,#234010,#234011,#234012,#234013,#234014,#234015,
#234016,#234017,#234018,#234019,#234020,#234021,#234022,#234023,#234024,
#234025,#234026,#234027,#234028,#234029,#234030,#234031,#234032,#234033,
#234034,#234035,#234036,#234037,#234038,#234039,#234040,#234041,#234042,
#234043,#234044,#234045,#234046,#234047,#234048,#234049,#234050,#234051,
#234052,#234053,#234054,#234055,#234056,#234057,#234058,#234059,#234060,
#234061,#234062,#234063,#234064,#234065,#234066,#234067,#234068,#234069,
#234070,#234071,#234072,#234073,#234074,#234075,#234076,#234077,#234078,
#234079,#234080,#234081,#234082,#234083,#234084,#234085,#234086,#234087,
#234088,#234089,#234090,#234091,#234092,#234093,#234094,#234095,#234096,
#234097,#234098,#234099,#234100,#234101,#234102,#234103,#234104,#234105,
#234106,#234107,#234108,#234109,#234110,#234111,#234112,#234113,#234114,
#234115,#234116,#234117,#234118,#234119,#234120,#234121),(#234122,#234123,
#234124,#234125,#234126,#234127,#234128,#234129,#234130,#234131,#234132,
#234133,#234134,#234135,#234136,#234137,#234138,#234139,#234140,#234141,
#234142,#234143,#234144,#234145,#234146,#234147,#234148,#234149,#234150,
#234151,#234152,#234153,#234154,#234155,#234156,#234157,#234158,#234159,
#234160,#234161,#234162,#234163,#234164,#234165,#234166,#234167,#234168,
#234169,#234170,#234171,#234172,#234173,#234174,#234175,#234176,#234177,
#234178,#234179,#234180,#234181,#234182,#234183,#234184,#234185,#234186,
#234187,#234188,#234189,#234190,#234191,#234192,#234193,#234194,#234195,
#234196,#234197,#234198,#234199,#234200,#234201,#234202,#234203,#234204,
#234205,#234206,#234207,#234208,#234209,#234210,#234211,#234212,#234213,
#234214,#234215,#234216,#234217,#234218,#234219,#234220,#234221,#234222,
#234223,#234224,#234225,#234226,#234227,#234228,#234229,#234230,#234231,
#234232,#234233,#234234,#234235,#234236,#234237,#234238,#234239,#234240,
#234241,#234242,#234243,#234244,#234245,#234246,#234247,#234248,#234249,
#234250,#234251,#234252,#234253,#234254,#234255,#234256,#234257),(#234258,
#234259,#234260,#234261,#234262,#234263,#234264,#234265,#234266,#234267,
#234268,#234269,#234270,#234271,#234272,#234273,#234274,#234275,#234276,
#234277,#234278,#234279,#234280,#234281,#234282,#234283,#234284,#234285,
#234286,#234287,#234288,#234289,#234290,#234291,#234292,#234293,#234294,
#234295,#234296,#234297,#234298,#234299,#234300,#234301,#234302,#234303,
#234304,#234305,#234306,#234307,#234308,#234309,#234310,#234311,#234312,
#234313,#234314,#234315,#234316,#234317,#234318,#234319,#234320,#234321,
#234322,#234323,#234324,#234325,#234326,#234327,#234328,#234329,#234330,
#234331,#234332,#234333,#234334,#234335,#234336,#234337,#234338,#234339,
#234340,#234341,#234342,#234343,#234344,#234345,#234346,#234347,#234348,
#234349,#234350,#234351,#234352,#234353,#234354,#234355,#234356,#234357,
#234358,#234359,#234360,#234361,#234362,#234363,#234364,#234365,#234366,
#234367,#234368,#234369,#234370,#234371,#234372,#234373,#234374,#234375,
#234376,#234377,#234378,#234379,#234380,#234381,#234382,#234383,#234384,
#234385,#234386,#234387,#234388,#234389,#234390,#234391,#234392,#234393),
(#234394,#234395,#234396,#234397,#234398,#234399,#234400,#234401,#234402,
#234403,#234404,#234405,#234406,#234407,#234408,#234409,#234410,#234411,
#234412,#234413,#234414,#234415,#234416,#234417,#234418,#234419,#234420,
#234421,#234422,#234423,#234424,#234425,#234426,#234427,#234428,#234429,
#234430,#234431,#234432,#234433,#234434,#234435,#234436,#234437,#234438,
#234439,#234440,#234441,#234442,#234443,#234444,#234445,#234446,#234447,
#234448,#234449,#234450,#234451,#234452,#234453,#234454,#234455,#234456,
#234457,#234458,#234459,#234460,#234461,#234462,#234463,#234464,#234465,
#234466,#234467,#234468,#234469,#234470,#234471,#234472,#234473,#234474,
#234475,#234476,#234477,#234478,#234479,#234480,#234481,#234482,#234483,
#234484,#234485,#234486,#234487,#234488,#234489,#234490,#234491,#234492,
#234493,#234494,#234495,#234496,#234497,#234498,#234499,#234500,#234501,
#234502,#234503,#234504,#234505,#234506,#234507,#234508,#234509,#234510,
#234511,#234512,#234513,#234514,#234515,#234516,#234517,#234518,#234519,
#234520,#234521,#234522,#234523,#234524,#234525,#234526,#234527,#234528,
#234529)),.UNSPECIFIED.,.F.,.F.,.F.,(4,1,4),(4,1,1,1,1,1,1,1,1,1,1,1,1,
1,1,1,1,1,1,1,1,1,1,1,1,1,1,1,1,1,1,1,1,1,1,1,1,1,1,1,1,1,1,1,1,1,1,1,1,
1,1,1,1,1,1,1,1,1,1,1,1,1,1,1,1,1,1,1,1,1,1,1,1,1,1,1,1,1,1,1,1,1,1,1,1,
1,1,1,1,1,1,1,1,1,1,1,1,1,1,1,1,1,1,1,1,1,1,1,1,1,1,1,1,1,1,1,1,1,1,1,1,
1,1,1,1,1,1,1,1,1,1,1,1,4),(-3.1415926535898,-2.45276351550481,-1.53432466472482),
(3.18086256175966,3.85722311446211,4.53358366716455,5.209944219867,5.88630477256944,
6.56266532527189,7.23902587797433,7.91538643067678,8.59174698337922,9.26810753608166,
9.94446808878411,10.6208286414866,11.297189194189,11.9735497468914,12.6499102995939,
13.3262708522963,14.0026314049988,14.4535384401337,14.9044454752687,15.3553525104037,
15.8062595455386,16.2571665806736,16.7080736158086,17.1589806509435,17.6098876860785,
18.0607947212134,18.5117017563484,18.9626087914834,19.4135158266183,20.0898763793208,
20.7662369320232,21.4425974847257,22.1189580374281,22.7953185901306,23.471679142833,
24.1480396955354,24.8244002482379,25.5007608009403,26.1771213536428,26.8534819063452,
27.1916621826964,27.5298424590477,27.9807494941826,28.4316565293176,28.8825635644525,
29.558924117155,30.2352846698574,30.9116452225599,31.5880057752623,32.2643663279648,
32.9407268806672,33.6170874333697,34.2934479860721,34.9698085387745,35.646169091477,
36.3225296441794,36.9988901968819,37.6752507495843,38.3516113022868,39.0279718549892,
39.7043324076917,40.3806929603941,41.0570535130965,41.5079605482315,41.9588675833665,
42.4097746185014,42.8606816536364,43.3115886887714,43.7624957239063,44.4388562766088,
45.1152168293112,45.7915773820137,46.4679379347161,46.9188449698511,47.369752004986,
47.820659040121,48.271566075256,48.8727754554359,49.4739848356159,50.0751942157958,
50.3757989058858,50.6764035959758,51.2776129761557,51.8788223563357,52.4800317365156,
52.8808379899689,53.2816442434222,53.6824504968755,54.1333575320105,54.5842645671454,
55.0351716022804,55.4860786374154,55.9369856725503,56.3878927076853,56.8387997428203,
57.2897067779552,57.7406138130902,58.1915208482251,58.6424278833601,59.0933349184951,
59.54424195363,59.995148988765,60.4460560239,60.8969630590349,61.3478700941699,
61.7987771293048,62.2496841644398,62.7005911995748,63.3018005797547,63.9030099599347,
64.5042193401146,64.9050255935679,65.3058318470212,65.7066381004745,66.3078474806545,
66.9090568608344,67.5102662410144,68.1114756211943,68.7878361738967,69.4641967265992,
70.1405572793016,70.8169178320041,71.4932783847065,72.169638937409,72.8459994901114,
73.5223600428139,74.1987205955163,74.8750811482188,75.5514417009212,76.2278022536237,
76.9041628063261,77.5805233590285,78.256883911731,78.9332444644334),
 .UNSPECIFIED.);
#2287=B_SPLINE_SURFACE_WITH_KNOTS('',3,3,((#234713,#234714,#234715,#234716,
#234717,#234718,#234719,#234720,#234721,#234722,#234723,#234724,#234725,
#234726,#234727,#234728,#234729,#234730,#234731,#234732,#234733,#234734,
#234735,#234736,#234737,#234738,#234739,#234740,#234741,#234742,#234743,
#234744,#234745,#234746,#234747,#234748,#234749,#234750,#234751,#234752,
#234753,#234754,#234755,#234756,#234757,#234758,#234759,#234760,#234761,
#234762,#234763,#234764,#234765,#234766,#234767,#234768,#234769,#234770,
#234771,#234772,#234773,#234774,#234775,#234776,#234777,#234778,#234779,
#234780,#234781,#234782,#234783,#234784,#234785,#234786,#234787,#234788,
#234789,#234790,#234791,#234792,#234793,#234794,#234795,#234796,#234797,
#234798,#234799,#234800,#234801,#234802,#234803,#234804,#234805,#234806,
#234807,#234808,#234809,#234810,#234811,#234812,#234813,#234814,#234815,
#234816,#234817,#234818,#234819,#234820,#234821,#234822,#234823,#234824,
#234825,#234826,#234827,#234828,#234829,#234830,#234831,#234832,#234833,
#234834,#234835,#234836,#234837,#234838,#234839,#234840,#234841,#234842),
(#234843,#234844,#234845,#234846,#234847,#234848,#234849,#234850,#234851,
#234852,#234853,#234854,#234855,#234856,#234857,#234858,#234859,#234860,
#234861,#234862,#234863,#234864,#234865,#234866,#234867,#234868,#234869,
#234870,#234871,#234872,#234873,#234874,#234875,#234876,#234877,#234878,
#234879,#234880,#234881,#234882,#234883,#234884,#234885,#234886,#234887,
#234888,#234889,#234890,#234891,#234892,#234893,#234894,#234895,#234896,
#234897,#234898,#234899,#234900,#234901,#234902,#234903,#234904,#234905,
#234906,#234907,#234908,#234909,#234910,#234911,#234912,#234913,#234914,
#234915,#234916,#234917,#234918,#234919,#234920,#234921,#234922,#234923,
#234924,#234925,#234926,#234927,#234928,#234929,#234930,#234931,#234932,
#234933,#234934,#234935,#234936,#234937,#234938,#234939,#234940,#234941,
#234942,#234943,#234944,#234945,#234946,#234947,#234948,#234949,#234950,
#234951,#234952,#234953,#234954,#234955,#234956,#234957,#234958,#234959,
#234960,#234961,#234962,#234963,#234964,#234965,#234966,#234967,#234968,
#234969,#234970,#234971,#234972),(#234973,#234974,#234975,#234976,#234977,
#234978,#234979,#234980,#234981,#234982,#234983,#234984,#234985,#234986,
#234987,#234988,#234989,#234990,#234991,#234992,#234993,#234994,#234995,
#234996,#234997,#234998,#234999,#235000,#235001,#235002,#235003,#235004,
#235005,#235006,#235007,#235008,#235009,#235010,#235011,#235012,#235013,
#235014,#235015,#235016,#235017,#235018,#235019,#235020,#235021,#235022,
#235023,#235024,#235025,#235026,#235027,#235028,#235029,#235030,#235031,
#235032,#235033,#235034,#235035,#235036,#235037,#235038,#235039,#235040,
#235041,#235042,#235043,#235044,#235045,#235046,#235047,#235048,#235049,
#235050,#235051,#235052,#235053,#235054,#235055,#235056,#235057,#235058,
#235059,#235060,#235061,#235062,#235063,#235064,#235065,#235066,#235067,
#235068,#235069,#235070,#235071,#235072,#235073,#235074,#235075,#235076,
#235077,#235078,#235079,#235080,#235081,#235082,#235083,#235084,#235085,
#235086,#235087,#235088,#235089,#235090,#235091,#235092,#235093,#235094,
#235095,#235096,#235097,#235098,#235099,#235100,#235101,#235102),(#235103,
#235104,#235105,#235106,#235107,#235108,#235109,#235110,#235111,#235112,
#235113,#235114,#235115,#235116,#235117,#235118,#235119,#235120,#235121,
#235122,#235123,#235124,#235125,#235126,#235127,#235128,#235129,#235130,
#235131,#235132,#235133,#235134,#235135,#235136,#235137,#235138,#235139,
#235140,#235141,#235142,#235143,#235144,#235145,#235146,#235147,#235148,
#235149,#235150,#235151,#235152,#235153,#235154,#235155,#235156,#235157,
#235158,#235159,#235160,#235161,#235162,#235163,#235164,#235165,#235166,
#235167,#235168,#235169,#235170,#235171,#235172,#235173,#235174,#235175,
#235176,#235177,#235178,#235179,#235180,#235181,#235182,#235183,#235184,
#235185,#235186,#235187,#235188,#235189,#235190,#235191,#235192,#235193,
#235194,#235195,#235196,#235197,#235198,#235199,#235200,#235201,#235202,
#235203,#235204,#235205,#235206,#235207,#235208,#235209,#235210,#235211,
#235212,#235213,#235214,#235215,#235216,#235217,#235218,#235219,#235220,
#235221,#235222,#235223,#235224,#235225,#235226,#235227,#235228,#235229,
#235230,#235231,#235232),(#235233,#235234,#235235,#235236,#235237,#235238,
#235239,#235240,#235241,#235242,#235243,#235244,#235245,#235246,#235247,
#235248,#235249,#235250,#235251,#235252,#235253,#235254,#235255,#235256,
#235257,#235258,#235259,#235260,#235261,#235262,#235263,#235264,#235265,
#235266,#235267,#235268,#235269,#235270,#235271,#235272,#235273,#235274,
#235275,#235276,#235277,#235278,#235279,#235280,#235281,#235282,#235283,
#235284,#235285,#235286,#235287,#235288,#235289,#235290,#235291,#235292,
#235293,#235294,#235295,#235296,#235297,#235298,#235299,#235300,#235301,
#235302,#235303,#235304,#235305,#235306,#235307,#235308,#235309,#235310,
#235311,#235312,#235313,#235314,#235315,#235316,#235317,#235318,#235319,
#235320,#235321,#235322,#235323,#235324,#235325,#235326,#235327,#235328,
#235329,#235330,#235331,#235332,#235333,#235334,#235335,#235336,#235337,
#235338,#235339,#235340,#235341,#235342,#235343,#235344,#235345,#235346,
#235347,#235348,#235349,#235350,#235351,#235352,#235353,#235354,#235355,
#235356,#235357,#235358,#235359,#235360,#235361,#235362)),.UNSPECIFIED.,
 .F.,.F.,.F.,(4,1,4),(4,1,1,1,1,1,1,1,1,1,1,1,1,1,1,1,1,1,1,1,1,1,1,1,1,
1,1,1,1,1,1,1,1,1,1,1,1,1,1,1,1,1,1,1,1,1,1,1,1,1,1,1,1,1,1,1,1,1,1,1,1,
1,1,1,1,1,1,1,1,1,1,1,1,1,1,1,1,1,1,1,1,1,1,1,1,1,1,1,1,1,1,1,1,1,1,1,1,
1,1,1,1,1,1,1,1,1,1,1,1,1,1,1,1,1,1,1,1,1,1,1,1,1,1,1,1,1,1,4),(0.,0.571428571428571,
1.),(1.94226054405538,3.09470584451399,4.24715114497259,5.3995964454312,
6.55204174588981,7.70448704634841,8.85693234680702,10.0093776472656,11.1618229477242,
12.3142682481828,13.4667135486414,14.6191588491001,15.7716041495587,16.9240494500173,
18.0764947504759,19.2289400509345,20.3813853513931,21.1496822183655,21.9179790853379,
22.6862759523103,23.4545728192827,24.2228696862551,24.9911665532275,25.7594634201999,
26.5277602871723,27.5521561098022,28.5765519324321,29.6009477550619,30.7533930555206,
31.9058383559792,33.0582836564378,34.2107289568964,35.363174257355,36.5156195578136,
37.6680648582722,38.8205101587308,39.9729554591894,41.125400759648,42.2778460601066,
43.4302913605652,44.5827366610238,45.7351819614824,46.887627261941,48.0400725623997,
49.1925178628583,50.3449631633169,51.4974084637755,52.6498537642341,53.8022990646927,
54.9547443651513,56.1071896656099,57.2596349660685,58.4120802665271,59.5645255669857,
60.7169708674443,61.005082192559,61.2931935176736,61.8694161679029,62.6377130348753,
63.4060099018477,64.1743067688201,64.7505294190495,65.3267520692788,66.4791973697374,
67.631642670196,68.7840879706546,69.9365332711132,71.0889785715718,72.2414238720304,
73.393869172489,74.5463144729476,75.6987597734062,76.8512050738648,78.0036503743234,
79.156095674782,80.3085409752406,81.4609862756993,82.6134315761579,83.7658768766165,
84.9183221770751,86.0707674775337,87.2232127779923,88.3756580784509,89.5281033789095,
90.2964002458819,91.0646971128543,91.8329939798267,92.6012908467991,93.3695877137715,
94.1378845807439,94.8208151291639,95.8452109517937,96.1866762260037,97.2110720486336,
98.2354678712634,99.2598636938933,100.284259516523,101.308655339153,102.333051161783,
103.357446984413,104.381842807043,105.064773355463,105.406238629673,106.430634452302,
107.198931319275,107.967228186247,108.73552505322,109.503821920192,110.272118787164,
111.040415654137,111.808712521109,112.577009388082,113.72945468854,114.881899988999,
116.034345289457,117.186790589916,118.339235890375,119.491681190833,120.644126491292,
121.796571791751,122.949017092209,124.101462392668,125.253907693126,126.406352993585,
127.558798294044,128.711243594502,129.863688894961,131.016134195419),
 .UNSPECIFIED.);
#2288=B_SPLINE_SURFACE_WITH_KNOTS('',3,3,((#235792,#235793,#235794,#235795,
#235796,#235797,#235798,#235799,#235800,#235801,#235802,#235803,#235804,
#235805,#235806,#235807,#235808,#235809,#235810,#235811,#235812,#235813,
#235814,#235815,#235816,#235817,#235818,#235819,#235820,#235821,#235822,
#235823,#235824,#235825,#235826,#235827,#235828,#235829,#235830,#235831,
#235832,#235833,#235834,#235835,#235836,#235837,#235838,#235839,#235840,
#235841,#235842,#235843,#235844,#235845,#235846,#235847,#235848,#235849,
#235850,#235851,#235852,#235853,#235854,#235855,#235856,#235857,#235858,
#235859,#235860,#235861,#235862,#235863,#235864,#235865,#235866,#235867,
#235868,#235869,#235870,#235871,#235872,#235873,#235874,#235875,#235876,
#235877,#235878,#235879,#235880,#235881,#235882,#235883,#235884,#235885,
#235886,#235887,#235888,#235889,#235890,#235891,#235892,#235893,#235894,
#235895,#235896,#235897,#235898,#235899,#235900,#235901,#235902,#235903,
#235904,#235905,#235906,#235907,#235908,#235909,#235910,#235911,#235912,
#235913,#235914,#235915,#235916,#235917,#235918,#235919,#235920,#235921,
#235922,#235923,#235924,#235925,#235926,#235927,#235928,#235929,#235930,
#235931,#235932,#235933,#235934,#235935,#235936,#235937,#235938,#235939,
#235940,#235941,#235942,#235943,#235944,#235945,#235946,#235947,#235948,
#235949,#235950,#235951,#235952,#235953,#235954,#235955,#235956,#235957,
#235958,#235959,#235960,#235961,#235962,#235963,#235964,#235965,#235966,
#235967,#235968,#235969,#235970,#235971,#235972,#235973,#235974,#235975,
#235976,#235977,#235978,#235979,#235980,#235981,#235982,#235983,#235984,
#235985,#235986,#235987,#235988),(#235989,#235990,#235991,#235992,#235993,
#235994,#235995,#235996,#235997,#235998,#235999,#236000,#236001,#236002,
#236003,#236004,#236005,#236006,#236007,#236008,#236009,#236010,#236011,
#236012,#236013,#236014,#236015,#236016,#236017,#236018,#236019,#236020,
#236021,#236022,#236023,#236024,#236025,#236026,#236027,#236028,#236029,
#236030,#236031,#236032,#236033,#236034,#236035,#236036,#236037,#236038,
#236039,#236040,#236041,#236042,#236043,#236044,#236045,#236046,#236047,
#236048,#236049,#236050,#236051,#236052,#236053,#236054,#236055,#236056,
#236057,#236058,#236059,#236060,#236061,#236062,#236063,#236064,#236065,
#236066,#236067,#236068,#236069,#236070,#236071,#236072,#236073,#236074,
#236075,#236076,#236077,#236078,#236079,#236080,#236081,#236082,#236083,
#236084,#236085,#236086,#236087,#236088,#236089,#236090,#236091,#236092,
#236093,#236094,#236095,#236096,#236097,#236098,#236099,#236100,#236101,
#236102,#236103,#236104,#236105,#236106,#236107,#236108,#236109,#236110,
#236111,#236112,#236113,#236114,#236115,#236116,#236117,#236118,#236119,
#236120,#236121,#236122,#236123,#236124,#236125,#236126,#236127,#236128,
#236129,#236130,#236131,#236132,#236133,#236134,#236135,#236136,#236137,
#236138,#236139,#236140,#236141,#236142,#236143,#236144,#236145,#236146,
#236147,#236148,#236149,#236150,#236151,#236152,#236153,#236154,#236155,
#236156,#236157,#236158,#236159,#236160,#236161,#236162,#236163,#236164,
#236165,#236166,#236167,#236168,#236169,#236170,#236171,#236172,#236173,
#236174,#236175,#236176,#236177,#236178,#236179,#236180,#236181,#236182,
#236183,#236184,#236185),(#236186,#236187,#236188,#236189,#236190,#236191,
#236192,#236193,#236194,#236195,#236196,#236197,#236198,#236199,#236200,
#236201,#236202,#236203,#236204,#236205,#236206,#236207,#236208,#236209,
#236210,#236211,#236212,#236213,#236214,#236215,#236216,#236217,#236218,
#236219,#236220,#236221,#236222,#236223,#236224,#236225,#236226,#236227,
#236228,#236229,#236230,#236231,#236232,#236233,#236234,#236235,#236236,
#236237,#236238,#236239,#236240,#236241,#236242,#236243,#236244,#236245,
#236246,#236247,#236248,#236249,#236250,#236251,#236252,#236253,#236254,
#236255,#236256,#236257,#236258,#236259,#236260,#236261,#236262,#236263,
#236264,#236265,#236266,#236267,#236268,#236269,#236270,#236271,#236272,
#236273,#236274,#236275,#236276,#236277,#236278,#236279,#236280,#236281,
#236282,#236283,#236284,#236285,#236286,#236287,#236288,#236289,#236290,
#236291,#236292,#236293,#236294,#236295,#236296,#236297,#236298,#236299,
#236300,#236301,#236302,#236303,#236304,#236305,#236306,#236307,#236308,
#236309,#236310,#236311,#236312,#236313,#236314,#236315,#236316,#236317,
#236318,#236319,#236320,#236321,#236322,#236323,#236324,#236325,#236326,
#236327,#236328,#236329,#236330,#236331,#236332,#236333,#236334,#236335,
#236336,#236337,#236338,#236339,#236340,#236341,#236342,#236343,#236344,
#236345,#236346,#236347,#236348,#236349,#236350,#236351,#236352,#236353,
#236354,#236355,#236356,#236357,#236358,#236359,#236360,#236361,#236362,
#236363,#236364,#236365,#236366,#236367,#236368,#236369,#236370,#236371,
#236372,#236373,#236374,#236375,#236376,#236377,#236378,#236379,#236380,
#236381,#236382),(#236383,#236384,#236385,#236386,#236387,#236388,#236389,
#236390,#236391,#236392,#236393,#236394,#236395,#236396,#236397,#236398,
#236399,#236400,#236401,#236402,#236403,#236404,#236405,#236406,#236407,
#236408,#236409,#236410,#236411,#236412,#236413,#236414,#236415,#236416,
#236417,#236418,#236419,#236420,#236421,#236422,#236423,#236424,#236425,
#236426,#236427,#236428,#236429,#236430,#236431,#236432,#236433,#236434,
#236435,#236436,#236437,#236438,#236439,#236440,#236441,#236442,#236443,
#236444,#236445,#236446,#236447,#236448,#236449,#236450,#236451,#236452,
#236453,#236454,#236455,#236456,#236457,#236458,#236459,#236460,#236461,
#236462,#236463,#236464,#236465,#236466,#236467,#236468,#236469,#236470,
#236471,#236472,#236473,#236474,#236475,#236476,#236477,#236478,#236479,
#236480,#236481,#236482,#236483,#236484,#236485,#236486,#236487,#236488,
#236489,#236490,#236491,#236492,#236493,#236494,#236495,#236496,#236497,
#236498,#236499,#236500,#236501,#236502,#236503,#236504,#236505,#236506,
#236507,#236508,#236509,#236510,#236511,#236512,#236513,#236514,#236515,
#236516,#236517,#236518,#236519,#236520,#236521,#236522,#236523,#236524,
#236525,#236526,#236527,#236528,#236529,#236530,#236531,#236532,#236533,
#236534,#236535,#236536,#236537,#236538,#236539,#236540,#236541,#236542,
#236543,#236544,#236545,#236546,#236547,#236548,#236549,#236550,#236551,
#236552,#236553,#236554,#236555,#236556,#236557,#236558,#236559,#236560,
#236561,#236562,#236563,#236564,#236565,#236566,#236567,#236568,#236569,
#236570,#236571,#236572,#236573,#236574,#236575,#236576,#236577,#236578,
#236579),(#236580,#236581,#236582,#236583,#236584,#236585,#236586,#236587,
#236588,#236589,#236590,#236591,#236592,#236593,#236594,#236595,#236596,
#236597,#236598,#236599,#236600,#236601,#236602,#236603,#236604,#236605,
#236606,#236607,#236608,#236609,#236610,#236611,#236612,#236613,#236614,
#236615,#236616,#236617,#236618,#236619,#236620,#236621,#236622,#236623,
#236624,#236625,#236626,#236627,#236628,#236629,#236630,#236631,#236632,
#236633,#236634,#236635,#236636,#236637,#236638,#236639,#236640,#236641,
#236642,#236643,#236644,#236645,#236646,#236647,#236648,#236649,#236650,
#236651,#236652,#236653,#236654,#236655,#236656,#236657,#236658,#236659,
#236660,#236661,#236662,#236663,#236664,#236665,#236666,#236667,#236668,
#236669,#236670,#236671,#236672,#236673,#236674,#236675,#236676,#236677,
#236678,#236679,#236680,#236681,#236682,#236683,#236684,#236685,#236686,
#236687,#236688,#236689,#236690,#236691,#236692,#236693,#236694,#236695,
#236696,#236697,#236698,#236699,#236700,#236701,#236702,#236703,#236704,
#236705,#236706,#236707,#236708,#236709,#236710,#236711,#236712,#236713,
#236714,#236715,#236716,#236717,#236718,#236719,#236720,#236721,#236722,
#236723,#236724,#236725,#236726,#236727,#236728,#236729,#236730,#236731,
#236732,#236733,#236734,#236735,#236736,#236737,#236738,#236739,#236740,
#236741,#236742,#236743,#236744,#236745,#236746,#236747,#236748,#236749,
#236750,#236751,#236752,#236753,#236754,#236755,#236756,#236757,#236758,
#236759,#236760,#236761,#236762,#236763,#236764,#236765,#236766,#236767,
#236768,#236769,#236770,#236771,#236772,#236773,#236774,#236775,#236776)),
 .UNSPECIFIED.,.F.,.F.,.F.,(4,1,4),(4,1,1,1,1,1,1,1,1,1,1,1,1,1,1,1,1,1,
1,1,1,1,1,1,1,1,1,1,1,1,1,1,1,1,1,1,1,1,1,1,1,1,1,1,1,1,1,1,1,1,1,1,1,1,
1,1,1,1,1,1,1,1,1,1,1,1,1,1,1,1,1,1,1,1,1,1,1,1,1,1,1,1,1,1,1,1,1,1,1,1,
1,1,1,1,1,1,1,1,1,1,1,1,1,1,1,1,1,1,1,1,1,1,1,1,1,1,1,1,1,1,1,1,1,1,1,1,
1,1,1,1,1,1,1,1,1,1,1,1,1,1,1,1,1,1,1,1,1,1,1,1,1,1,1,1,1,1,1,1,1,1,1,1,
1,1,1,1,1,1,1,1,1,1,1,1,1,1,1,1,1,1,1,1,1,1,1,1,1,1,1,1,1,1,1,1,4),(-4.7488606424548,
-4.06003150436979,-3.14159265358977),(2.04131166887187,2.37949192072743,
2.71767217258299,3.05585242443855,3.39403267629411,3.73221292814967,4.07039318000523,
4.40857343186079,4.74675368371635,5.08493393557191,5.42311418742747,5.76129443928303,
6.09947469113859,6.43765494299415,6.77583519484971,7.11401544670527,7.45219569856083,
7.79037595041639,8.12855620227195,8.46673645412751,8.80491670598307,9.14309695783863,
9.48127720969419,9.81945746154975,10.1576377134053,10.4958179652609,10.8339982171164,
11.172178468972,11.5103587208275,11.8485389726831,12.1867192245387,12.5248994763942,
12.8630797282498,13.3139867307239,13.7648937331979,14.215800735672,14.6667077381461,
15.1176147406202,15.5685217430943,16.0194287455683,16.4703357480424,17.0715450846745,
17.6727544213066,18.2739637579387,18.8751730945708,19.2759793189923,19.6767855434137,
20.0775917678351,20.6788011044672,21.2800104410993,21.8812197777314,22.3321267802055,
22.7830337826795,23.2339407851536,23.6848477876277,24.0230280394833,24.3612082913388,
24.6993885431944,25.0375687950499,25.3757490469055,25.7139292987611,26.0521095506166,
26.3902898024722,26.7284700543277,27.0666503061833,27.4048305580389,27.7430108098944,
28.08119106175,28.4193713136055,28.7575515654611,29.0957318173167,29.4339120691722,
29.7720923210278,30.1102725728833,30.4484528247389,30.7866330765945,31.12481332845,
31.4629935803056,31.8011738321611,32.1393540840167,32.4775343358722,32.8157145877278,
33.1538948395834,33.4920750914389,33.8302553432945,34.1684355951501,34.5066158470056,
34.8447960988612,35.1829763507167,35.5211566025723,35.8593368544279,36.1975171062834,
36.535697358139,36.8738776099945,37.2120578618501,37.5502381137056,37.8884183655612,
38.2265986174168,38.5647788692723,38.9029591211279,39.2411393729835,39.579319624839,
39.9174998766946,40.2556801285501,40.5938603804057,40.9320406322612,41.2702208841168,
41.6084011359724,41.9465813878279,42.2847616396835,42.622941891539,42.9611221433946,
43.2993023952502,43.6374826471057,43.9756628989613,44.3138431508169,44.6520234026724,
44.990203654528,45.3283839063835,45.7792909088576,46.2301979113317,46.6811049138058,
47.1320119162799,47.733221252912,48.3344305895441,48.9356399261762,49.5368492628083,
50.1380585994404,50.7392679360725,51.3404772727046,51.741283497126,52.1420897215474,
52.5428959459688,52.9938029484429,53.444709950917,53.895616953391,54.3465239558651,
54.7974309583392,55.2483379608133,55.6992449632874,56.1501519657614,56.6010589682355,
57.0519659707096,57.5028729731837,57.9537799756578,58.4046869781318,58.8555939806059,
59.30650098308,59.7574079855541,60.2083149880282,60.6592219905022,61.1101289929763,
61.5610359954504,62.1622453320825,62.7634546687146,63.3646640053467,63.7654702297681,
64.1662764541895,64.5670826786109,65.168292015243,65.7695013518751,66.3707106885072,
66.9719200251394,67.3101002769949,67.6482805288505,67.986460780706,68.3246410325616,
68.6628212844172,69.0010015362727,69.3391817881283,69.6773620399838,70.0155422918394,
70.3537225436949,70.6919027955505,71.0300830474061,71.3682632992616,71.7064435511172,
72.0446238029728,72.3828040548283,72.7209843066839,73.0591645585394,73.397344810395,
73.7355250622506,74.0737053141061,74.4118855659617,74.7500658178172,75.0882460696728,
75.4264263215283,75.7646065733839,76.1027868252395,76.440967077095,76.7791473289506,
77.1173275808061,77.4555078326617,77.7936880845173),.UNSPECIFIED.);
#2289=B_SPLINE_SURFACE_WITH_KNOTS('',3,3,((#236825,#236826,#236827,#236828,
#236829,#236830,#236831,#236832,#236833,#236834,#236835,#236836,#236837,
#236838,#236839,#236840,#236841,#236842,#236843,#236844,#236845,#236846,
#236847,#236848,#236849,#236850,#236851,#236852,#236853,#236854,#236855,
#236856,#236857,#236858,#236859,#236860,#236861,#236862,#236863,#236864,
#236865,#236866,#236867,#236868,#236869,#236870,#236871,#236872,#236873,
#236874,#236875,#236876,#236877,#236878,#236879,#236880,#236881,#236882,
#236883,#236884,#236885,#236886,#236887,#236888,#236889,#236890,#236891,
#236892,#236893,#236894,#236895,#236896,#236897,#236898,#236899,#236900,
#236901,#236902,#236903,#236904,#236905,#236906,#236907,#236908,#236909,
#236910,#236911,#236912,#236913,#236914,#236915,#236916,#236917,#236918,
#236919,#236920,#236921,#236922,#236923,#236924,#236925,#236926,#236927,
#236928,#236929,#236930,#236931,#236932,#236933,#236934,#236935,#236936,
#236937,#236938,#236939,#236940,#236941,#236942,#236943,#236944,#236945,
#236946,#236947,#236948,#236949,#236950,#236951,#236952,#236953,#236954,
#236955,#236956,#236957,#236958,#236959),(#236960,#236961,#236962,#236963,
#236964,#236965,#236966,#236967,#236968,#236969,#236970,#236971,#236972,
#236973,#236974,#236975,#236976,#236977,#236978,#236979,#236980,#236981,
#236982,#236983,#236984,#236985,#236986,#236987,#236988,#236989,#236990,
#236991,#236992,#236993,#236994,#236995,#236996,#236997,#236998,#236999,
#237000,#237001,#237002,#237003,#237004,#237005,#237006,#237007,#237008,
#237009,#237010,#237011,#237012,#237013,#237014,#237015,#237016,#237017,
#237018,#237019,#237020,#237021,#237022,#237023,#237024,#237025,#237026,
#237027,#237028,#237029,#237030,#237031,#237032,#237033,#237034,#237035,
#237036,#237037,#237038,#237039,#237040,#237041,#237042,#237043,#237044,
#237045,#237046,#237047,#237048,#237049,#237050,#237051,#237052,#237053,
#237054,#237055,#237056,#237057,#237058,#237059,#237060,#237061,#237062,
#237063,#237064,#237065,#237066,#237067,#237068,#237069,#237070,#237071,
#237072,#237073,#237074,#237075,#237076,#237077,#237078,#237079,#237080,
#237081,#237082,#237083,#237084,#237085,#237086,#237087,#237088,#237089,
#237090,#237091,#237092,#237093,#237094),(#237095,#237096,#237097,#237098,
#237099,#237100,#237101,#237102,#237103,#237104,#237105,#237106,#237107,
#237108,#237109,#237110,#237111,#237112,#237113,#237114,#237115,#237116,
#237117,#237118,#237119,#237120,#237121,#237122,#237123,#237124,#237125,
#237126,#237127,#237128,#237129,#237130,#237131,#237132,#237133,#237134,
#237135,#237136,#237137,#237138,#237139,#237140,#237141,#237142,#237143,
#237144,#237145,#237146,#237147,#237148,#237149,#237150,#237151,#237152,
#237153,#237154,#237155,#237156,#237157,#237158,#237159,#237160,#237161,
#237162,#237163,#237164,#237165,#237166,#237167,#237168,#237169,#237170,
#237171,#237172,#237173,#237174,#237175,#237176,#237177,#237178,#237179,
#237180,#237181,#237182,#237183,#237184,#237185,#237186,#237187,#237188,
#237189,#237190,#237191,#237192,#237193,#237194,#237195,#237196,#237197,
#237198,#237199,#237200,#237201,#237202,#237203,#237204,#237205,#237206,
#237207,#237208,#237209,#237210,#237211,#237212,#237213,#237214,#237215,
#237216,#237217,#237218,#237219,#237220,#237221,#237222,#237223,#237224,
#237225,#237226,#237227,#237228,#237229),(#237230,#237231,#237232,#237233,
#237234,#237235,#237236,#237237,#237238,#237239,#237240,#237241,#237242,
#237243,#237244,#237245,#237246,#237247,#237248,#237249,#237250,#237251,
#237252,#237253,#237254,#237255,#237256,#237257,#237258,#237259,#237260,
#237261,#237262,#237263,#237264,#237265,#237266,#237267,#237268,#237269,
#237270,#237271,#237272,#237273,#237274,#237275,#237276,#237277,#237278,
#237279,#237280,#237281,#237282,#237283,#237284,#237285,#237286,#237287,
#237288,#237289,#237290,#237291,#237292,#237293,#237294,#237295,#237296,
#237297,#237298,#237299,#237300,#237301,#237302,#237303,#237304,#237305,
#237306,#237307,#237308,#237309,#237310,#237311,#237312,#237313,#237314,
#237315,#237316,#237317,#237318,#237319,#237320,#237321,#237322,#237323,
#237324,#237325,#237326,#237327,#237328,#237329,#237330,#237331,#237332,
#237333,#237334,#237335,#237336,#237337,#237338,#237339,#237340,#237341,
#237342,#237343,#237344,#237345,#237346,#237347,#237348,#237349,#237350,
#237351,#237352,#237353,#237354,#237355,#237356,#237357,#237358,#237359,
#237360,#237361,#237362,#237363,#237364),(#237365,#237366,#237367,#237368,
#237369,#237370,#237371,#237372,#237373,#237374,#237375,#237376,#237377,
#237378,#237379,#237380,#237381,#237382,#237383,#237384,#237385,#237386,
#237387,#237388,#237389,#237390,#237391,#237392,#237393,#237394,#237395,
#237396,#237397,#237398,#237399,#237400,#237401,#237402,#237403,#237404,
#237405,#237406,#237407,#237408,#237409,#237410,#237411,#237412,#237413,
#237414,#237415,#237416,#237417,#237418,#237419,#237420,#237421,#237422,
#237423,#237424,#237425,#237426,#237427,#237428,#237429,#237430,#237431,
#237432,#237433,#237434,#237435,#237436,#237437,#237438,#237439,#237440,
#237441,#237442,#237443,#237444,#237445,#237446,#237447,#237448,#237449,
#237450,#237451,#237452,#237453,#237454,#237455,#237456,#237457,#237458,
#237459,#237460,#237461,#237462,#237463,#237464,#237465,#237466,#237467,
#237468,#237469,#237470,#237471,#237472,#237473,#237474,#237475,#237476,
#237477,#237478,#237479,#237480,#237481,#237482,#237483,#237484,#237485,
#237486,#237487,#237488,#237489,#237490,#237491,#237492,#237493,#237494,
#237495,#237496,#237497,#237498,#237499)),.UNSPECIFIED.,.F.,.F.,.F.,(4,
1,4),(4,1,1,1,1,1,1,1,1,1,1,1,1,1,1,1,1,1,1,1,1,1,1,1,1,1,1,1,1,1,1,1,1,
1,1,1,1,1,1,1,1,1,1,1,1,1,1,1,1,1,1,1,1,1,1,1,1,1,1,1,1,1,1,1,1,1,1,1,1,
1,1,1,1,1,1,1,1,1,1,1,1,1,1,1,1,1,1,1,1,1,1,1,1,1,1,1,1,1,1,1,1,1,1,1,1,
1,1,1,1,1,1,1,1,1,1,1,1,1,1,1,1,1,1,1,1,1,1,1,1,1,1,1,4),(0.,0.571428571428571,
1.),(2.34321924977372,3.49208456169887,4.64094987362401,5.78981518554916,
6.93868049747431,8.08754580939946,9.23641112132461,10.3852764332498,11.5341417451749,
12.6830070571001,13.8318723690252,14.9807376809503,16.1296029928755,17.2784683048006,
18.4273336167258,19.5761989286509,20.7250642405761,21.4909744485262,22.2568846564763,
23.0227948644264,23.7887050723765,24.5546152803266,25.3205254882767,26.0864356962268,
26.8523459041769,27.873559514777,28.8947731253771,29.9159867359773,30.9372003465774,
31.9584139571775,32.2988184940442,32.9796275677777,34.0008411783778,35.0220547889779,
36.0432683995781,36.8091786075282,37.5750888154783,38.3409990234284,39.1069092313785,
40.2557745433036,41.4046398552288,42.5535051671539,43.7023704790791,44.8512357910042,
46.0001011029293,47.1489664148545,48.2978317267796,49.4466970387048,50.5955623506299,
51.7444276625551,52.8932929744802,54.0421582864054,55.1910235983305,56.3398889102557,
57.4887542221808,58.637619534106,59.7864848460311,60.9353501579563,62.0842154698814,
63.2330807818066,64.3819460937317,65.5308114056569,66.679676717582,67.8285420295072,
68.9774073414323,70.1262726533575,71.2751379652826,72.4240032772078,73.5728685891329,
74.7217339010581,75.8705992129832,76.6365094209333,77.4024196288834,78.1683298368335,
78.9342400447836,79.4448468500836,79.9554536553837,80.9766672659839,81.997880876584,
83.0190944871841,84.0403080977843,85.0615217083844,86.0827353189845,86.7635443927179,
87.1039489295846,88.1251625401848,88.8910727481349,89.656982956085,90.4228931640351,
91.1888033719852,91.9547135799353,92.7206237878854,93.4865339958355,94.2524442037856,
95.0183544117357,95.7842646196858,96.5501748276359,97.316085035586,98.0819952435361,
98.8479054514862,99.6138156594363,100.379725867386,101.145636075336,101.911546283287,
102.677456491237,103.443366699187,104.464580309787,105.485793920387,106.507007530987,
106.847412067854,107.187816604721,107.868625678454,108.549434752187,109.570648362788,
110.591861973388,111.613075583988,112.634289194588,113.783154506513,114.932019818438,
116.080885130363,117.229750442289,118.378615754214,119.527481066139,120.676346378064,
121.825211689989,122.974077001914,124.122942313839,125.271807625765,126.42067293769,
127.569538249615,128.71840356154,129.867268873465,131.01613418539),
 .UNSPECIFIED.);
#2290=B_SPLINE_SURFACE_WITH_KNOTS('',3,3,((#237687,#237688,#237689,#237690,
#237691,#237692,#237693,#237694,#237695,#237696,#237697,#237698,#237699,
#237700,#237701,#237702,#237703,#237704,#237705,#237706,#237707,#237708,
#237709,#237710,#237711,#237712,#237713,#237714,#237715,#237716,#237717,
#237718,#237719,#237720,#237721,#237722,#237723,#237724,#237725,#237726,
#237727,#237728,#237729,#237730,#237731,#237732,#237733,#237734,#237735,
#237736,#237737,#237738,#237739,#237740,#237741,#237742,#237743,#237744,
#237745,#237746,#237747,#237748,#237749,#237750,#237751,#237752,#237753,
#237754,#237755,#237756,#237757,#237758,#237759,#237760,#237761,#237762,
#237763,#237764,#237765,#237766,#237767,#237768,#237769,#237770,#237771,
#237772,#237773,#237774,#237775,#237776,#237777,#237778,#237779,#237780,
#237781,#237782,#237783,#237784,#237785,#237786,#237787,#237788,#237789,
#237790,#237791,#237792,#237793,#237794,#237795,#237796,#237797,#237798,
#237799,#237800,#237801,#237802,#237803,#237804,#237805,#237806,#237807,
#237808,#237809,#237810,#237811,#237812,#237813,#237814,#237815,#237816,
#237817,#237818,#237819,#237820,#237821,#237822,#237823,#237824,#237825,
#237826,#237827,#237828,#237829,#237830,#237831,#237832,#237833,#237834,
#237835,#237836,#237837,#237838,#237839,#237840,#237841),(#237842,#237843,
#237844,#237845,#237846,#237847,#237848,#237849,#237850,#237851,#237852,
#237853,#237854,#237855,#237856,#237857,#237858,#237859,#237860,#237861,
#237862,#237863,#237864,#237865,#237866,#237867,#237868,#237869,#237870,
#237871,#237872,#237873,#237874,#237875,#237876,#237877,#237878,#237879,
#237880,#237881,#237882,#237883,#237884,#237885,#237886,#237887,#237888,
#237889,#237890,#237891,#237892,#237893,#237894,#237895,#237896,#237897,
#237898,#237899,#237900,#237901,#237902,#237903,#237904,#237905,#237906,
#237907,#237908,#237909,#237910,#237911,#237912,#237913,#237914,#237915,
#237916,#237917,#237918,#237919,#237920,#237921,#237922,#237923,#237924,
#237925,#237926,#237927,#237928,#237929,#237930,#237931,#237932,#237933,
#237934,#237935,#237936,#237937,#237938,#237939,#237940,#237941,#237942,
#237943,#237944,#237945,#237946,#237947,#237948,#237949,#237950,#237951,
#237952,#237953,#237954,#237955,#237956,#237957,#237958,#237959,#237960,
#237961,#237962,#237963,#237964,#237965,#237966,#237967,#237968,#237969,
#237970,#237971,#237972,#237973,#237974,#237975,#237976,#237977,#237978,
#237979,#237980,#237981,#237982,#237983,#237984,#237985,#237986,#237987,
#237988,#237989,#237990,#237991,#237992,#237993,#237994,#237995,#237996),
(#237997,#237998,#237999,#238000,#238001,#238002,#238003,#238004,#238005,
#238006,#238007,#238008,#238009,#238010,#238011,#238012,#238013,#238014,
#238015,#238016,#238017,#238018,#238019,#238020,#238021,#238022,#238023,
#238024,#238025,#238026,#238027,#238028,#238029,#238030,#238031,#238032,
#238033,#238034,#238035,#238036,#238037,#238038,#238039,#238040,#238041,
#238042,#238043,#238044,#238045,#238046,#238047,#238048,#238049,#238050,
#238051,#238052,#238053,#238054,#238055,#238056,#238057,#238058,#238059,
#238060,#238061,#238062,#238063,#238064,#238065,#238066,#238067,#238068,
#238069,#238070,#238071,#238072,#238073,#238074,#238075,#238076,#238077,
#238078,#238079,#238080,#238081,#238082,#238083,#238084,#238085,#238086,
#238087,#238088,#238089,#238090,#238091,#238092,#238093,#238094,#238095,
#238096,#238097,#238098,#238099,#238100,#238101,#238102,#238103,#238104,
#238105,#238106,#238107,#238108,#238109,#238110,#238111,#238112,#238113,
#238114,#238115,#238116,#238117,#238118,#238119,#238120,#238121,#238122,
#238123,#238124,#238125,#238126,#238127,#238128,#238129,#238130,#238131,
#238132,#238133,#238134,#238135,#238136,#238137,#238138,#238139,#238140,
#238141,#238142,#238143,#238144,#238145,#238146,#238147,#238148,#238149,
#238150,#238151),(#238152,#238153,#238154,#238155,#238156,#238157,#238158,
#238159,#238160,#238161,#238162,#238163,#238164,#238165,#238166,#238167,
#238168,#238169,#238170,#238171,#238172,#238173,#238174,#238175,#238176,
#238177,#238178,#238179,#238180,#238181,#238182,#238183,#238184,#238185,
#238186,#238187,#238188,#238189,#238190,#238191,#238192,#238193,#238194,
#238195,#238196,#238197,#238198,#238199,#238200,#238201,#238202,#238203,
#238204,#238205,#238206,#238207,#238208,#238209,#238210,#238211,#238212,
#238213,#238214,#238215,#238216,#238217,#238218,#238219,#238220,#238221,
#238222,#238223,#238224,#238225,#238226,#238227,#238228,#238229,#238230,
#238231,#238232,#238233,#238234,#238235,#238236,#238237,#238238,#238239,
#238240,#238241,#238242,#238243,#238244,#238245,#238246,#238247,#238248,
#238249,#238250,#238251,#238252,#238253,#238254,#238255,#238256,#238257,
#238258,#238259,#238260,#238261,#238262,#238263,#238264,#238265,#238266,
#238267,#238268,#238269,#238270,#238271,#238272,#238273,#238274,#238275,
#238276,#238277,#238278,#238279,#238280,#238281,#238282,#238283,#238284,
#238285,#238286,#238287,#238288,#238289,#238290,#238291,#238292,#238293,
#238294,#238295,#238296,#238297,#238298,#238299,#238300,#238301,#238302,
#238303,#238304,#238305,#238306),(#238307,#238308,#238309,#238310,#238311,
#238312,#238313,#238314,#238315,#238316,#238317,#238318,#238319,#238320,
#238321,#238322,#238323,#238324,#238325,#238326,#238327,#238328,#238329,
#238330,#238331,#238332,#238333,#238334,#238335,#238336,#238337,#238338,
#238339,#238340,#238341,#238342,#238343,#238344,#238345,#238346,#238347,
#238348,#238349,#238350,#238351,#238352,#238353,#238354,#238355,#238356,
#238357,#238358,#238359,#238360,#238361,#238362,#238363,#238364,#238365,
#238366,#238367,#238368,#238369,#238370,#238371,#238372,#238373,#238374,
#238375,#238376,#238377,#238378,#238379,#238380,#238381,#238382,#238383,
#238384,#238385,#238386,#238387,#238388,#238389,#238390,#238391,#238392,
#238393,#238394,#238395,#238396,#238397,#238398,#238399,#238400,#238401,
#238402,#238403,#238404,#238405,#238406,#238407,#238408,#238409,#238410,
#238411,#238412,#238413,#238414,#238415,#238416,#238417,#238418,#238419,
#238420,#238421,#238422,#238423,#238424,#238425,#238426,#238427,#238428,
#238429,#238430,#238431,#238432,#238433,#238434,#238435,#238436,#238437,
#238438,#238439,#238440,#238441,#238442,#238443,#238444,#238445,#238446,
#238447,#238448,#238449,#238450,#238451,#238452,#238453,#238454,#238455,
#238456,#238457,#238458,#238459,#238460,#238461)),.UNSPECIFIED.,.F.,.F.,
 .F.,(4,1,4),(4,1,1,1,1,1,1,1,1,1,1,1,1,1,1,1,1,1,1,1,1,1,1,1,1,1,1,1,1,
1,1,1,1,1,1,1,1,1,1,1,1,1,1,1,1,1,1,1,1,1,1,1,1,1,1,1,1,1,1,1,1,1,1,1,1,
1,1,1,1,1,1,1,1,1,1,1,1,1,1,1,1,1,1,1,1,1,1,1,1,1,1,1,1,1,1,1,1,1,1,1,1,
1,1,1,1,1,1,1,1,1,1,1,1,1,1,1,1,1,1,1,1,1,1,1,1,1,1,1,1,1,1,1,1,1,1,1,1,
1,1,1,1,1,1,1,1,1,1,1,1,1,1,1,4),(-3.14159265358979,-2.22315380280986,-1.53432466472491),
(3.18086256175966,3.68077925895133,4.18069595614299,4.68061265333465,5.18052935052632,
5.68044604771798,6.18036274490964,6.68027944210131,7.18019613929297,7.68011283648463,
8.1800295336763,8.67994623086796,9.17986292805962,9.67977962525129,10.1796963224429,
10.6796130196346,11.1795297168263,11.6794464140179,12.1793631112096,12.6792798084013,
13.1791965055929,13.6791132027846,14.1790298999763,14.6789465971679,15.1788632943596,
15.6787799915512,16.1786966887429,16.6786133859346,17.1785300831262,17.6784467803179,
18.1783634775096,18.6782801747012,19.1781968718929,19.6781135690845,20.1780302662762,
20.6779469634679,21.1778636606595,21.6777803578512,22.1776970550429,22.6776137522345,
23.1775304494262,23.6774471466179,24.1773638438095,24.6772805410012,25.1771972381928,
25.6771139353845,26.1770306325762,26.6769473297678,27.1768640269595,27.6767807241512,
28.1766974213428,28.6766141185345,29.1765308157261,29.6764475129178,30.1763642101095,
30.6762809073011,31.1761976044928,31.6761143016845,32.1760309988761,32.6759476960678,
33.1758643932595,33.6757810904511,34.1756977876428,34.6756144848344,35.1755311820261,
35.6754478792178,36.1753645764094,36.6752812736011,37.1751979707928,37.6751146679844,
38.1750313651761,38.6749480623677,39.1748647595594,39.6747814567511,40.1746981539427,
40.6746148511344,41.1745315483261,41.6744482455177,42.1743649427094,42.6742816399011,
43.1741983370927,43.6741150342844,44.174031731476,44.6739484286677,45.1738651258594,
45.673781823051,46.1736985202427,46.6736152174344,47.173531914626,47.6734486118177,
48.1733653090093,48.673282006201,49.1731987033927,49.6731154005843,50.173032097776,
50.6729487949677,51.1728654921593,51.672782189351,52.1726988865427,52.6726155837343,
53.172532280926,53.6724489781176,54.1723656753093,54.672282372501,55.1721990696926,
55.6721157668843,56.172032464076,56.6719491612676,57.1718658584593,57.6717825556509,
58.1716992528426,58.6716159500343,59.1715326472259,59.6714493444176,60.1713660416093,
60.6712827388009,61.1711994359926,61.6711161331843,62.1710328303759,62.6709495275676,
63.1708662247592,63.6707829219509,64.1706996191426,64.6706163163342,65.1705330135259,
65.6704497107176,66.1703664079092,66.6702831051009,67.1701998022925,67.6701164994842,
68.1700331966759,68.6699498938675,69.1698665910592,69.6697832882509,70.1696999854425,
70.6696166826342,71.1695333798259,71.6694500770175,72.1693667742092,72.6692834714008,
73.1692001685925,73.6691168657842,74.1690335629758,74.6689502601675,75.1688669573592,
75.6687836545508,76.1687003517425,76.6686170489342,77.1685337461258,77.6684504433175,
78.1683671405091,78.6682838377008,79.1682005348925),.UNSPECIFIED.);
#2291=B_SPLINE_SURFACE_WITH_KNOTS('',3,3,((#238663,#238664,#238665,#238666,
#238667,#238668,#238669,#238670,#238671,#238672,#238673,#238674,#238675,
#238676,#238677,#238678,#238679,#238680,#238681,#238682,#238683,#238684,
#238685,#238686,#238687,#238688,#238689,#238690,#238691,#238692,#238693,
#238694,#238695,#238696,#238697,#238698,#238699,#238700,#238701,#238702,
#238703,#238704,#238705,#238706,#238707,#238708,#238709,#238710,#238711,
#238712,#238713,#238714,#238715,#238716,#238717,#238718,#238719,#238720,
#238721,#238722,#238723,#238724,#238725,#238726,#238727,#238728,#238729,
#238730,#238731,#238732,#238733,#238734,#238735,#238736,#238737,#238738,
#238739,#238740,#238741,#238742,#238743,#238744,#238745,#238746,#238747,
#238748,#238749,#238750,#238751,#238752,#238753,#238754,#238755,#238756,
#238757,#238758,#238759,#238760,#238761,#238762,#238763,#238764,#238765,
#238766,#238767,#238768,#238769,#238770,#238771,#238772,#238773,#238774,
#238775,#238776,#238777,#238778,#238779,#238780,#238781,#238782,#238783,
#238784,#238785,#238786,#238787,#238788,#238789,#238790,#238791,#238792,
#238793,#238794,#238795,#238796,#238797),(#238798,#238799,#238800,#238801,
#238802,#238803,#238804,#238805,#238806,#238807,#238808,#238809,#238810,
#238811,#238812,#238813,#238814,#238815,#238816,#238817,#238818,#238819,
#238820,#238821,#238822,#238823,#238824,#238825,#238826,#238827,#238828,
#238829,#238830,#238831,#238832,#238833,#238834,#238835,#238836,#238837,
#238838,#238839,#238840,#238841,#238842,#238843,#238844,#238845,#238846,
#238847,#238848,#238849,#238850,#238851,#238852,#238853,#238854,#238855,
#238856,#238857,#238858,#238859,#238860,#238861,#238862,#238863,#238864,
#238865,#238866,#238867,#238868,#238869,#238870,#238871,#238872,#238873,
#238874,#238875,#238876,#238877,#238878,#238879,#238880,#238881,#238882,
#238883,#238884,#238885,#238886,#238887,#238888,#238889,#238890,#238891,
#238892,#238893,#238894,#238895,#238896,#238897,#238898,#238899,#238900,
#238901,#238902,#238903,#238904,#238905,#238906,#238907,#238908,#238909,
#238910,#238911,#238912,#238913,#238914,#238915,#238916,#238917,#238918,
#238919,#238920,#238921,#238922,#238923,#238924,#238925,#238926,#238927,
#238928,#238929,#238930,#238931,#238932),(#238933,#238934,#238935,#238936,
#238937,#238938,#238939,#238940,#238941,#238942,#238943,#238944,#238945,
#238946,#238947,#238948,#238949,#238950,#238951,#238952,#238953,#238954,
#238955,#238956,#238957,#238958,#238959,#238960,#238961,#238962,#238963,
#238964,#238965,#238966,#238967,#238968,#238969,#238970,#238971,#238972,
#238973,#238974,#238975,#238976,#238977,#238978,#238979,#238980,#238981,
#238982,#238983,#238984,#238985,#238986,#238987,#238988,#238989,#238990,
#238991,#238992,#238993,#238994,#238995,#238996,#238997,#238998,#238999,
#239000,#239001,#239002,#239003,#239004,#239005,#239006,#239007,#239008,
#239009,#239010,#239011,#239012,#239013,#239014,#239015,#239016,#239017,
#239018,#239019,#239020,#239021,#239022,#239023,#239024,#239025,#239026,
#239027,#239028,#239029,#239030,#239031,#239032,#239033,#239034,#239035,
#239036,#239037,#239038,#239039,#239040,#239041,#239042,#239043,#239044,
#239045,#239046,#239047,#239048,#239049,#239050,#239051,#239052,#239053,
#239054,#239055,#239056,#239057,#239058,#239059,#239060,#239061,#239062,
#239063,#239064,#239065,#239066,#239067),(#239068,#239069,#239070,#239071,
#239072,#239073,#239074,#239075,#239076,#239077,#239078,#239079,#239080,
#239081,#239082,#239083,#239084,#239085,#239086,#239087,#239088,#239089,
#239090,#239091,#239092,#239093,#239094,#239095,#239096,#239097,#239098,
#239099,#239100,#239101,#239102,#239103,#239104,#239105,#239106,#239107,
#239108,#239109,#239110,#239111,#239112,#239113,#239114,#239115,#239116,
#239117,#239118,#239119,#239120,#239121,#239122,#239123,#239124,#239125,
#239126,#239127,#239128,#239129,#239130,#239131,#239132,#239133,#239134,
#239135,#239136,#239137,#239138,#239139,#239140,#239141,#239142,#239143,
#239144,#239145,#239146,#239147,#239148,#239149,#239150,#239151,#239152,
#239153,#239154,#239155,#239156,#239157,#239158,#239159,#239160,#239161,
#239162,#239163,#239164,#239165,#239166,#239167,#239168,#239169,#239170,
#239171,#239172,#239173,#239174,#239175,#239176,#239177,#239178,#239179,
#239180,#239181,#239182,#239183,#239184,#239185,#239186,#239187,#239188,
#239189,#239190,#239191,#239192,#239193,#239194,#239195,#239196,#239197,
#239198,#239199,#239200,#239201,#239202),(#239203,#239204,#239205,#239206,
#239207,#239208,#239209,#239210,#239211,#239212,#239213,#239214,#239215,
#239216,#239217,#239218,#239219,#239220,#239221,#239222,#239223,#239224,
#239225,#239226,#239227,#239228,#239229,#239230,#239231,#239232,#239233,
#239234,#239235,#239236,#239237,#239238,#239239,#239240,#239241,#239242,
#239243,#239244,#239245,#239246,#239247,#239248,#239249,#239250,#239251,
#239252,#239253,#239254,#239255,#239256,#239257,#239258,#239259,#239260,
#239261,#239262,#239263,#239264,#239265,#239266,#239267,#239268,#239269,
#239270,#239271,#239272,#239273,#239274,#239275,#239276,#239277,#239278,
#239279,#239280,#239281,#239282,#239283,#239284,#239285,#239286,#239287,
#239288,#239289,#239290,#239291,#239292,#239293,#239294,#239295,#239296,
#239297,#239298,#239299,#239300,#239301,#239302,#239303,#239304,#239305,
#239306,#239307,#239308,#239309,#239310,#239311,#239312,#239313,#239314,
#239315,#239316,#239317,#239318,#239319,#239320,#239321,#239322,#239323,
#239324,#239325,#239326,#239327,#239328,#239329,#239330,#239331,#239332,
#239333,#239334,#239335,#239336,#239337)),.UNSPECIFIED.,.F.,.F.,.F.,(4,
1,4),(4,1,1,1,1,1,1,1,1,1,1,1,1,1,1,1,1,1,1,1,1,1,1,1,1,1,1,1,1,1,1,1,1,
1,1,1,1,1,1,1,1,1,1,1,1,1,1,1,1,1,1,1,1,1,1,1,1,1,1,1,1,1,1,1,1,1,1,1,1,
1,1,1,1,1,1,1,1,1,1,1,1,1,1,1,1,1,1,1,1,1,1,1,1,1,1,1,1,1,1,1,1,1,1,1,1,
1,1,1,1,1,1,1,1,1,1,1,1,1,1,1,1,1,1,1,1,1,1,1,1,1,1,1,4),(0.,0.571428571428571,
1.),(2.34321924960102,3.49208456161726,4.64094987363349,5.78981518564973,
6.93868049766596,8.0875458096822,9.23641112169843,10.3852764337147,11.5341417457309,
12.6830070577471,13.8318723697634,14.9807376817796,16.1296029937958,17.2784683058121,
18.4273336178283,19.5761989298446,20.7250642418608,21.4909744498716,22.2568846578824,
23.0227948658933,23.7887050739041,24.5546152819149,25.3205254899257,26.0864356979366,
26.8523459059474,27.8735595166285,28.8947731273096,29.9159867379907,30.9372003486718,
31.9584139593529,32.2988184962466,32.979627570034,34.0008411807151,35.0220547913962,
36.0432684020773,36.8091786100881,37.5750888180989,38.3409990261097,39.1069092341206,
40.2557745461368,41.404639858153,42.5535051701693,43.7023704821855,44.8512357942017,
46.000101106218,47.1489664182342,48.2978317302504,49.4466970422667,50.5955623542829,
51.7444276662991,52.8932929783154,54.0421582903316,55.1910236023478,56.3398889143641,
57.4887542263803,58.6376195383965,59.7864848504128,60.935350162429,62.0842154744453,
63.2330807864615,64.3819460984777,65.530811410494,66.6796767225102,67.8285420345264,
68.9774073465427,70.1262726585589,71.2751379705751,72.4240032825914,73.5728685946076,
74.7217339066239,75.8705992186401,76.6365094266509,77.4024196346617,78.1683298426725,
78.9342400506834,79.4448468560239,80.466060466705,80.9766672720456,81.9978808827267,
83.0190944934078,84.0403081040889,85.06152171477,86.0827353254511,86.7635443992385,
87.1039489361322,88.1251625468133,88.8910727548241,89.6569829628349,90.4228931708457,
91.1888033788566,91.9547135868674,92.7206237948782,93.486534002889,94.2524442108999,
95.0183544189107,95.7842646269215,96.5501748349323,97.3160850429431,98.081995250954,
98.8479054589648,99.6138156669756,100.379725874986,101.145636082997,101.911546291008,
102.677456499019,103.44336670703,104.464580317711,105.485793928392,106.507007539073,
106.847412075967,107.18781661286,107.868625686648,108.549434760435,109.570648371116,
110.591861981797,111.613075592479,112.63428920316,113.783154515176,114.932019827192,
116.080885139208,117.229750451225,118.378615763241,119.527481075257,120.676346387273,
121.825211699289,122.974077011306,124.122942323322,125.271807635338,126.420672947354,
127.569538259371,128.718403571387,129.867268883403,131.016134195419),
 .UNSPECIFIED.);
#2292=B_SPLINE_SURFACE_WITH_KNOTS('',3,3,((#239525,#239526,#239527,#239528,
#239529,#239530,#239531,#239532,#239533,#239534,#239535,#239536,#239537,
#239538,#239539,#239540,#239541,#239542,#239543,#239544,#239545,#239546,
#239547,#239548,#239549,#239550,#239551,#239552,#239553,#239554,#239555,
#239556,#239557,#239558,#239559,#239560,#239561,#239562,#239563,#239564,
#239565,#239566,#239567,#239568,#239569,#239570,#239571,#239572,#239573,
#239574,#239575,#239576,#239577,#239578,#239579,#239580,#239581,#239582,
#239583,#239584,#239585,#239586,#239587,#239588,#239589,#239590,#239591,
#239592,#239593,#239594,#239595,#239596,#239597,#239598,#239599,#239600,
#239601,#239602,#239603,#239604,#239605,#239606,#239607,#239608,#239609,
#239610,#239611,#239612,#239613,#239614,#239615,#239616,#239617,#239618,
#239619,#239620,#239621,#239622,#239623,#239624,#239625,#239626,#239627,
#239628,#239629,#239630,#239631,#239632,#239633,#239634,#239635,#239636,
#239637,#239638,#239639,#239640,#239641,#239642,#239643,#239644,#239645,
#239646,#239647,#239648,#239649,#239650,#239651,#239652,#239653,#239654,
#239655,#239656,#239657,#239658,#239659,#239660,#239661,#239662,#239663,
#239664,#239665,#239666,#239667,#239668,#239669,#239670,#239671,#239672,
#239673,#239674,#239675,#239676,#239677,#239678,#239679),(#239680,#239681,
#239682,#239683,#239684,#239685,#239686,#239687,#239688,#239689,#239690,
#239691,#239692,#239693,#239694,#239695,#239696,#239697,#239698,#239699,
#239700,#239701,#239702,#239703,#239704,#239705,#239706,#239707,#239708,
#239709,#239710,#239711,#239712,#239713,#239714,#239715,#239716,#239717,
#239718,#239719,#239720,#239721,#239722,#239723,#239724,#239725,#239726,
#239727,#239728,#239729,#239730,#239731,#239732,#239733,#239734,#239735,
#239736,#239737,#239738,#239739,#239740,#239741,#239742,#239743,#239744,
#239745,#239746,#239747,#239748,#239749,#239750,#239751,#239752,#239753,
#239754,#239755,#239756,#239757,#239758,#239759,#239760,#239761,#239762,
#239763,#239764,#239765,#239766,#239767,#239768,#239769,#239770,#239771,
#239772,#239773,#239774,#239775,#239776,#239777,#239778,#239779,#239780,
#239781,#239782,#239783,#239784,#239785,#239786,#239787,#239788,#239789,
#239790,#239791,#239792,#239793,#239794,#239795,#239796,#239797,#239798,
#239799,#239800,#239801,#239802,#239803,#239804,#239805,#239806,#239807,
#239808,#239809,#239810,#239811,#239812,#239813,#239814,#239815,#239816,
#239817,#239818,#239819,#239820,#239821,#239822,#239823,#239824,#239825,
#239826,#239827,#239828,#239829,#239830,#239831,#239832,#239833,#239834),
(#239835,#239836,#239837,#239838,#239839,#239840,#239841,#239842,#239843,
#239844,#239845,#239846,#239847,#239848,#239849,#239850,#239851,#239852,
#239853,#239854,#239855,#239856,#239857,#239858,#239859,#239860,#239861,
#239862,#239863,#239864,#239865,#239866,#239867,#239868,#239869,#239870,
#239871,#239872,#239873,#239874,#239875,#239876,#239877,#239878,#239879,
#239880,#239881,#239882,#239883,#239884,#239885,#239886,#239887,#239888,
#239889,#239890,#239891,#239892,#239893,#239894,#239895,#239896,#239897,
#239898,#239899,#239900,#239901,#239902,#239903,#239904,#239905,#239906,
#239907,#239908,#239909,#239910,#239911,#239912,#239913,#239914,#239915,
#239916,#239917,#239918,#239919,#239920,#239921,#239922,#239923,#239924,
#239925,#239926,#239927,#239928,#239929,#239930,#239931,#239932,#239933,
#239934,#239935,#239936,#239937,#239938,#239939,#239940,#239941,#239942,
#239943,#239944,#239945,#239946,#239947,#239948,#239949,#239950,#239951,
#239952,#239953,#239954,#239955,#239956,#239957,#239958,#239959,#239960,
#239961,#239962,#239963,#239964,#239965,#239966,#239967,#239968,#239969,
#239970,#239971,#239972,#239973,#239974,#239975,#239976,#239977,#239978,
#239979,#239980,#239981,#239982,#239983,#239984,#239985,#239986,#239987,
#239988,#239989),(#239990,#239991,#239992,#239993,#239994,#239995,#239996,
#239997,#239998,#239999,#240000,#240001,#240002,#240003,#240004,#240005,
#240006,#240007,#240008,#240009,#240010,#240011,#240012,#240013,#240014,
#240015,#240016,#240017,#240018,#240019,#240020,#240021,#240022,#240023,
#240024,#240025,#240026,#240027,#240028,#240029,#240030,#240031,#240032,
#240033,#240034,#240035,#240036,#240037,#240038,#240039,#240040,#240041,
#240042,#240043,#240044,#240045,#240046,#240047,#240048,#240049,#240050,
#240051,#240052,#240053,#240054,#240055,#240056,#240057,#240058,#240059,
#240060,#240061,#240062,#240063,#240064,#240065,#240066,#240067,#240068,
#240069,#240070,#240071,#240072,#240073,#240074,#240075,#240076,#240077,
#240078,#240079,#240080,#240081,#240082,#240083,#240084,#240085,#240086,
#240087,#240088,#240089,#240090,#240091,#240092,#240093,#240094,#240095,
#240096,#240097,#240098,#240099,#240100,#240101,#240102,#240103,#240104,
#240105,#240106,#240107,#240108,#240109,#240110,#240111,#240112,#240113,
#240114,#240115,#240116,#240117,#240118,#240119,#240120,#240121,#240122,
#240123,#240124,#240125,#240126,#240127,#240128,#240129,#240130,#240131,
#240132,#240133,#240134,#240135,#240136,#240137,#240138,#240139,#240140,
#240141,#240142,#240143,#240144),(#240145,#240146,#240147,#240148,#240149,
#240150,#240151,#240152,#240153,#240154,#240155,#240156,#240157,#240158,
#240159,#240160,#240161,#240162,#240163,#240164,#240165,#240166,#240167,
#240168,#240169,#240170,#240171,#240172,#240173,#240174,#240175,#240176,
#240177,#240178,#240179,#240180,#240181,#240182,#240183,#240184,#240185,
#240186,#240187,#240188,#240189,#240190,#240191,#240192,#240193,#240194,
#240195,#240196,#240197,#240198,#240199,#240200,#240201,#240202,#240203,
#240204,#240205,#240206,#240207,#240208,#240209,#240210,#240211,#240212,
#240213,#240214,#240215,#240216,#240217,#240218,#240219,#240220,#240221,
#240222,#240223,#240224,#240225,#240226,#240227,#240228,#240229,#240230,
#240231,#240232,#240233,#240234,#240235,#240236,#240237,#240238,#240239,
#240240,#240241,#240242,#240243,#240244,#240245,#240246,#240247,#240248,
#240249,#240250,#240251,#240252,#240253,#240254,#240255,#240256,#240257,
#240258,#240259,#240260,#240261,#240262,#240263,#240264,#240265,#240266,
#240267,#240268,#240269,#240270,#240271,#240272,#240273,#240274,#240275,
#240276,#240277,#240278,#240279,#240280,#240281,#240282,#240283,#240284,
#240285,#240286,#240287,#240288,#240289,#240290,#240291,#240292,#240293,
#240294,#240295,#240296,#240297,#240298,#240299)),.UNSPECIFIED.,.F.,.F.,
 .F.,(4,1,4),(4,1,1,1,1,1,1,1,1,1,1,1,1,1,1,1,1,1,1,1,1,1,1,1,1,1,1,1,1,
1,1,1,1,1,1,1,1,1,1,1,1,1,1,1,1,1,1,1,1,1,1,1,1,1,1,1,1,1,1,1,1,1,1,1,1,
1,1,1,1,1,1,1,1,1,1,1,1,1,1,1,1,1,1,1,1,1,1,1,1,1,1,1,1,1,1,1,1,1,1,1,1,
1,1,1,1,1,1,1,1,1,1,1,1,1,1,1,1,1,1,1,1,1,1,1,1,1,1,1,1,1,1,1,1,1,1,1,1,
1,1,1,1,1,1,1,1,1,1,1,1,1,1,1,4),(-4.74886064245468,-4.06003150436973,-3.14159265358979),
(1.80637504009292,2.30629157327992,2.80620810646692,3.30612463965392,3.80604117284092,
4.30595770602793,4.80587423921493,5.30579077240193,5.80570730558893,6.30562383877594,
6.80554037196294,7.30545690514994,7.80537343833694,8.30528997152395,8.80520650471095,
9.30512303789795,9.80503957108495,10.304956104272,10.804872637459,11.304789170646,
11.804705703833,12.30462223702,12.804538770207,13.304455303394,13.804371836581,
14.304288369768,14.804204902955,15.304121436142,15.804037969329,16.303954502516,
16.803871035703,17.30378756889,17.803704102077,18.303620635264,18.803537168451,
19.303453701638,19.803370234825,20.303286768012,20.803203301199,21.303119834386,
21.803036367573,22.30295290076,22.802869433947,23.302785967134,23.802702500321,
24.302619033508,24.802535566695,25.302452099882,25.802368633069,26.302285166256,
26.802201699443,27.30211823263,27.802034765817,28.301951299004,28.801867832191,
29.301784365378,29.801700898565,30.301617431752,30.8015339649391,31.3014504981261,
31.8013670313131,32.3012835645001,32.8012000976871,33.3011166308741,33.8010331640611,
34.3009496972481,34.8008662304351,35.3007827636221,35.8006992968091,36.3006158299961,
36.8005323631831,37.3004488963701,37.8003654295571,38.3002819627441,38.8001984959311,
39.3001150291181,39.8000315623051,40.2999480954921,40.7998646286791,41.2997811618661,
41.7996976950531,42.2996142282401,42.7995307614271,43.2994472946141,43.7993638278011,
44.2992803609881,44.7991968941751,45.2991134273621,45.7990299605491,46.2989464937361,
46.7988630269231,47.2987795601101,47.7986960932971,48.2986126264841,48.7985291596711,
49.2984456928581,49.7983622260451,50.2982787592321,50.7981952924191,51.2981118256061,
51.7980283587932,52.2979448919802,52.7978614251672,53.2977779583542,53.7976944915412,
54.2976110247282,54.7975275579152,55.2974440911022,55.7973606242892,56.2972771574762,
56.7971936906632,57.2971102238502,57.7970267570372,58.2969432902242,58.7968598234112,
59.2967763565982,59.7966928897852,60.2966094229722,60.7965259561592,61.2964424893462,
61.7963590225332,62.2962755557202,62.7961920889072,63.2961086220942,63.7960251552812,
64.2959416884682,64.7958582216552,65.2957747548422,65.7956912880292,66.2956078212162,
66.7955243544032,67.2954408875902,67.7953574207772,68.2952739539642,68.7951904871512,
69.2951070203382,69.7950235535252,70.2949400867122,70.7948566198992,71.2947731530862,
71.7946896862732,72.2946062194602,72.7945227526473,73.2944392858343,73.7943558190213,
74.2942723522083,74.7941888853953,75.2941054185823,75.7940219517693,76.2939384849563,
76.7938550181433,77.2937715513303,77.7936880845173),.UNSPECIFIED.);
#2293=B_SPLINE_SURFACE_WITH_KNOTS('',3,3,((#242761,#242762,#242763,#242764,
#242765,#242766,#242767,#242768,#242769,#242770,#242771,#242772,#242773,
#242774,#242775,#242776,#242777,#242778,#242779,#242780,#242781,#242782,
#242783,#242784,#242785,#242786,#242787,#242788,#242789,#242790,#242791,
#242792,#242793,#242794,#242795,#242796,#242797,#242798,#242799,#242800,
#242801,#242802,#242803,#242804,#242805,#242806,#242807,#242808,#242809),
(#242810,#242811,#242812,#242813,#242814,#242815,#242816,#242817,#242818,
#242819,#242820,#242821,#242822,#242823,#242824,#242825,#242826,#242827,
#242828,#242829,#242830,#242831,#242832,#242833,#242834,#242835,#242836,
#242837,#242838,#242839,#242840,#242841,#242842,#242843,#242844,#242845,
#242846,#242847,#242848,#242849,#242850,#242851,#242852,#242853,#242854,
#242855,#242856,#242857,#242858),(#242859,#242860,#242861,#242862,#242863,
#242864,#242865,#242866,#242867,#242868,#242869,#242870,#242871,#242872,
#242873,#242874,#242875,#242876,#242877,#242878,#242879,#242880,#242881,
#242882,#242883,#242884,#242885,#242886,#242887,#242888,#242889,#242890,
#242891,#242892,#242893,#242894,#242895,#242896,#242897,#242898,#242899,
#242900,#242901,#242902,#242903,#242904,#242905,#242906,#242907),(#242908,
#242909,#242910,#242911,#242912,#242913,#242914,#242915,#242916,#242917,
#242918,#242919,#242920,#242921,#242922,#242923,#242924,#242925,#242926,
#242927,#242928,#242929,#242930,#242931,#242932,#242933,#242934,#242935,
#242936,#242937,#242938,#242939,#242940,#242941,#242942,#242943,#242944,
#242945,#242946,#242947,#242948,#242949,#242950,#242951,#242952,#242953,
#242954,#242955,#242956),(#242957,#242958,#242959,#242960,#242961,#242962,
#242963,#242964,#242965,#242966,#242967,#242968,#242969,#242970,#242971,
#242972,#242973,#242974,#242975,#242976,#242977,#242978,#242979,#242980,
#242981,#242982,#242983,#242984,#242985,#242986,#242987,#242988,#242989,
#242990,#242991,#242992,#242993,#242994,#242995,#242996,#242997,#242998,
#242999,#243000,#243001,#243002,#243003,#243004,#243005)),.UNSPECIFIED.,
 .F.,.F.,.F.,(4,1,4),(4,1,1,1,1,1,1,1,1,1,1,1,1,1,1,1,1,1,1,1,1,1,1,1,1,
1,1,1,1,1,1,1,1,1,1,1,1,1,1,1,1,1,1,1,1,1,4),(1.87380421583239,2.41714211772842,
3.14159265358979),(0.0719629274510161,0.554068949876396,1.03617497230178,
1.51828099472715,2.00038701715253,2.48249303957791,2.96459906200329,3.44670508442867,
3.92881110685405,4.41091712927943,4.89302315170481,5.37512917413019,5.85723519655557,
6.33934121898095,6.82144724140633,7.30355326383171,7.78565928625709,8.26776530868247,
8.74987133110785,9.23197735353322,9.71408337595861,10.196189398384,10.6782954208094,
11.1604014432347,11.6425074656601,12.1246134880855,12.6067195105109,13.0888255329363,
13.5709315553616,14.053037577787,14.5351436002124,15.0172496226378,15.4993556450632,
15.9814616674885,16.4635676899139,16.9456737123393,17.4277797347647,17.9098857571901,
18.3919917796154,18.8740978020408,19.3562038244662,19.8383098468916,20.3204158693169,
20.8025218917423,21.2846279141677,21.7667339365931,22.2488399590185),
 .UNSPECIFIED.);
#2294=B_SPLINE_SURFACE_WITH_KNOTS('',3,3,((#243074,#243075,#243076,#243077,
#243078,#243079,#243080,#243081,#243082,#243083,#243084,#243085,#243086,
#243087,#243088,#243089,#243090,#243091,#243092,#243093,#243094,#243095,
#243096,#243097,#243098,#243099,#243100,#243101,#243102,#243103,#243104,
#243105,#243106,#243107,#243108,#243109,#243110,#243111,#243112,#243113,
#243114,#243115,#243116,#243117,#243118,#243119,#243120,#243121,#243122),
(#243123,#243124,#243125,#243126,#243127,#243128,#243129,#243130,#243131,
#243132,#243133,#243134,#243135,#243136,#243137,#243138,#243139,#243140,
#243141,#243142,#243143,#243144,#243145,#243146,#243147,#243148,#243149,
#243150,#243151,#243152,#243153,#243154,#243155,#243156,#243157,#243158,
#243159,#243160,#243161,#243162,#243163,#243164,#243165,#243166,#243167,
#243168,#243169,#243170,#243171),(#243172,#243173,#243174,#243175,#243176,
#243177,#243178,#243179,#243180,#243181,#243182,#243183,#243184,#243185,
#243186,#243187,#243188,#243189,#243190,#243191,#243192,#243193,#243194,
#243195,#243196,#243197,#243198,#243199,#243200,#243201,#243202,#243203,
#243204,#243205,#243206,#243207,#243208,#243209,#243210,#243211,#243212,
#243213,#243214,#243215,#243216,#243217,#243218,#243219,#243220),(#243221,
#243222,#243223,#243224,#243225,#243226,#243227,#243228,#243229,#243230,
#243231,#243232,#243233,#243234,#243235,#243236,#243237,#243238,#243239,
#243240,#243241,#243242,#243243,#243244,#243245,#243246,#243247,#243248,
#243249,#243250,#243251,#243252,#243253,#243254,#243255,#243256,#243257,
#243258,#243259,#243260,#243261,#243262,#243263,#243264,#243265,#243266,
#243267,#243268,#243269),(#243270,#243271,#243272,#243273,#243274,#243275,
#243276,#243277,#243278,#243279,#243280,#243281,#243282,#243283,#243284,
#243285,#243286,#243287,#243288,#243289,#243290,#243291,#243292,#243293,
#243294,#243295,#243296,#243297,#243298,#243299,#243300,#243301,#243302,
#243303,#243304,#243305,#243306,#243307,#243308,#243309,#243310,#243311,
#243312,#243313,#243314,#243315,#243316,#243317,#243318)),.UNSPECIFIED.,
 .F.,.F.,.F.,(4,1,4),(4,1,1,1,1,1,1,1,1,1,1,1,1,1,1,1,1,1,1,1,1,1,1,1,1,
1,1,1,1,1,1,1,1,1,1,1,1,1,1,1,1,1,1,1,1,1,4),(-3.14159265358979,-2.58688555698206,
-1.84727609483841),(0.0719388898596667,0.554133849309195,1.03632880875872,
1.51852376820825,2.00071872765778,2.48291368710731,2.96510864655684,3.44730360600637,
3.9294985654559,4.41169352490542,4.89388848435495,5.37608344380448,5.85827840325401,
6.34047336270354,6.82266832215307,7.3048632816026,7.78705824105212,8.26925320050165,
8.75144815995118,9.23364311940071,9.71583807885024,10.1980330382998,10.6802279977493,
11.1624229571988,11.6446179166484,12.1268128760979,12.6090078355474,13.0912027949969,
13.5733977544465,14.055592713896,14.5377876733455,15.0199826327951,15.5021775922446,
15.9843725516941,16.4665675111436,16.9487624705932,17.4309574300427,17.9131523894922,
18.3953473489418,18.8775423083913,19.3597372678408,19.8419322272903,20.3241271867399,
20.8063221461894,21.2885171056389,21.7707120650885,22.252907024538),
 .UNSPECIFIED.);
#2295=B_SPLINE_SURFACE_WITH_KNOTS('',3,3,((#243331,#243332,#243333,#243334,
#243335),(#243336,#243337,#243338,#243339,#243340),(#243341,#243342,#243343,
#243344,#243345),(#243346,#243347,#243348,#243349,#243350)),
 .UNSPECIFIED.,.F.,.F.,.F.,(4,4),(4,1,4),(0.,1.),(1.83259851242396,2.3705872713266,
3.08790561653012),.UNSPECIFIED.);
#2296=B_SPLINE_SURFACE_WITH_KNOTS('',3,3,((#243352,#243353,#243354,#243355,
#243356),(#243357,#243358,#243359,#243360,#243361),(#243362,#243363,#243364,
#243365,#243366),(#243367,#243368,#243369,#243370,#243371)),
 .UNSPECIFIED.,.F.,.F.,.F.,(4,4),(4,1,4),(0.,1.),(-3.19527969064946,-2.61247711333251,
-1.83540701024323),.UNSPECIFIED.);
#2297=B_SPLINE_SURFACE_WITH_KNOTS('',3,3,((#243372,#243373,#243374,#243375),
(#243376,#243377,#243378,#243379),(#243380,#243381,#243382,#243383),(#243384,
#243385,#243386,#243387)),.UNSPECIFIED.,.F.,.F.,.F.,(4,4),(4,4),(0.0432174176564956,
1.),(-7.60839478320918,-7.289327758118),.UNSPECIFIED.);
#2298=B_SPLINE_SURFACE_WITH_KNOTS('',3,3,((#243412,#243413,#243414,#243415,
#243416),(#243417,#243418,#243419,#243420,#243421),(#243422,#243423,#243424,
#243425,#243426),(#243427,#243428,#243429,#243430,#243431)),
 .UNSPECIFIED.,.F.,.F.,.F.,(4,4),(4,1,4),(0.0422016492885421,1.),(-7.28932777337163,
-7.04705023127874,-6.86534207470906),.UNSPECIFIED.);
#2299=B_SPLINE_SURFACE_WITH_KNOTS('',3,3,((#243446,#243447,#243448,#243449,
#243450,#243451,#243452,#243453,#243454),(#243455,#243456,#243457,#243458,
#243459,#243460,#243461,#243462,#243463),(#243464,#243465,#243466,#243467,
#243468,#243469,#243470,#243471,#243472),(#243473,#243474,#243475,#243476,
#243477,#243478,#243479,#243480,#243481),(#243482,#243483,#243484,#243485,
#243486,#243487,#243488,#243489,#243490),(#243491,#243492,#243493,#243494,
#243495,#243496,#243497,#243498,#243499)),.UNSPECIFIED.,.F.,.F.,.F.,(4,
1,1,4),(4,1,1,1,1,1,4),(0.,0.285714285714286,0.571428571428571,1.),(-0.284486138590007,
-0.0784415709995503,0.058921474060754,0.127602996590906,0.161943757855982,
0.17911413848852,0.196284519121058),.UNSPECIFIED.);
#2300=B_SPLINE_SURFACE_WITH_KNOTS('',3,3,((#243501,#243502,#243503,#243504),
(#243505,#243506,#243507,#243508),(#243509,#243510,#243511,#243512),(#243513,
#243514,#243515,#243516)),.UNSPECIFIED.,.F.,.F.,.F.,(4,4),(4,4),(0.,1.),
(-1.96577665236466E-16,0.00377574012873915),.UNSPECIFIED.);
#2301=B_SPLINE_SURFACE_WITH_KNOTS('',3,3,((#243518,#243519,#243520,#243521,
#243522,#243523,#243524,#243525,#243526,#243527),(#243528,#243529,#243530,
#243531,#243532,#243533,#243534,#243535,#243536,#243537),(#243538,#243539,
#243540,#243541,#243542,#243543,#243544,#243545,#243546,#243547),(#243548,
#243549,#243550,#243551,#243552,#243553,#243554,#243555,#243556,#243557),
(#243558,#243559,#243560,#243561,#243562,#243563,#243564,#243565,#243566,
#243567),(#243568,#243569,#243570,#243571,#243572,#243573,#243574,#243575,
#243576,#243577)),.UNSPECIFIED.,.F.,.F.,.F.,(4,1,1,4),(4,1,1,1,1,1,1,4),
(0.,0.285714285714286,0.571428571428571,1.),(-0.284495567003643,-0.147226887877518,
-0.00995820875139369,0.0586761308116687,0.127310470374731,0.161627640156262,
0.178786225047028,0.195944809937793),.UNSPECIFIED.);
#2302=B_SPLINE_SURFACE_WITH_KNOTS('',3,3,((#243607,#243608,#243609,#243610,
#243611,#243612,#243613),(#243614,#243615,#243616,#243617,#243618,#243619,
#243620),(#243621,#243622,#243623,#243624,#243625,#243626,#243627),(#243628,
#243629,#243630,#243631,#243632,#243633,#243634),(#243635,#243636,#243637,
#243638,#243639,#243640,#243641),(#243642,#243643,#243644,#243645,#243646,
#243647,#243648),(#243649,#243650,#243651,#243652,#243653,#243654,#243655)),
 .UNSPECIFIED.,.F.,.F.,.F.,(4,1,1,1,4),(4,1,1,1,4),(0.,0.285714285714286,
0.571428571428571,0.785714285714286,1.),(0.00944434647273434,0.529878507761475,
1.05031266905021,1.74422488410187,2.43813709915352),.UNSPECIFIED.);
#2303=B_SPLINE_SURFACE_WITH_KNOTS('',3,3,((#243792,#243793,#243794,#243795,
#243796,#243797,#243798,#243799,#243800,#243801,#243802,#243803,#243804,
#243805,#243806,#243807,#243808),(#243809,#243810,#243811,#243812,#243813,
#243814,#243815,#243816,#243817,#243818,#243819,#243820,#243821,#243822,
#243823,#243824,#243825),(#243826,#243827,#243828,#243829,#243830,#243831,
#243832,#243833,#243834,#243835,#243836,#243837,#243838,#243839,#243840,
#243841,#243842),(#243843,#243844,#243845,#243846,#243847,#243848,#243849,
#243850,#243851,#243852,#243853,#243854,#243855,#243856,#243857,#243858,
#243859),(#243860,#243861,#243862,#243863,#243864,#243865,#243866,#243867,
#243868,#243869,#243870,#243871,#243872,#243873,#243874,#243875,#243876),
(#243877,#243878,#243879,#243880,#243881,#243882,#243883,#243884,#243885,
#243886,#243887,#243888,#243889,#243890,#243891,#243892,#243893),(#243894,
#243895,#243896,#243897,#243898,#243899,#243900,#243901,#243902,#243903,
#243904,#243905,#243906,#243907,#243908,#243909,#243910)),.UNSPECIFIED.,
 .F.,.F.,.F.,(4,1,1,1,4),(4,1,1,1,1,1,1,1,1,1,1,1,1,1,4),(0.,0.285714285714286,
0.571428571428571,0.785714285714286,1.),(0.018884956956807,0.768614699652627,
1.51834444234845,2.26807418504427,3.01780392774009,4.01744358466785,4.51726341313173,
6.01672289852337,6.20415533419732,6.76645264121919,7.51618238391501,8.26591212661083,
9.01564186930665,9.76537161200247,10.5151013546983),.UNSPECIFIED.);
#2304=B_SPLINE_SURFACE_WITH_KNOTS('',3,3,((#243951,#243952,#243953,#243954,
#243955,#243956,#243957,#243958,#243959,#243960,#243961,#243962,#243963,
#243964,#243965,#243966,#243967,#243968,#243969,#243970,#243971,#243972,
#243973,#243974,#243975,#243976,#243977,#243978,#243979,#243980,#243981,
#243982,#243983,#243984,#243985,#243986,#243987,#243988,#243989,#243990,
#243991,#243992,#243993,#243994,#243995,#243996,#243997,#243998,#243999,
#244000,#244001,#244002,#244003,#244004,#244005,#244006,#244007,#244008,
#244009,#244010,#244011,#244012,#244013,#244014,#244015,#244016,#244017,
#244018,#244019,#244020,#244021,#244022,#244023,#244024,#244025,#244026,
#244027,#244028,#244029),(#244030,#244031,#244032,#244033,#244034,#244035,
#244036,#244037,#244038,#244039,#244040,#244041,#244042,#244043,#244044,
#244045,#244046,#244047,#244048,#244049,#244050,#244051,#244052,#244053,
#244054,#244055,#244056,#244057,#244058,#244059,#244060,#244061,#244062,
#244063,#244064,#244065,#244066,#244067,#244068,#244069,#244070,#244071,
#244072,#244073,#244074,#244075,#244076,#244077,#244078,#244079,#244080,
#244081,#244082,#244083,#244084,#244085,#244086,#244087,#244088,#244089,
#244090,#244091,#244092,#244093,#244094,#244095,#244096,#244097,#244098,
#244099,#244100,#244101,#244102,#244103,#244104,#244105,#244106,#244107,
#244108),(#244109,#244110,#244111,#244112,#244113,#244114,#244115,#244116,
#244117,#244118,#244119,#244120,#244121,#244122,#244123,#244124,#244125,
#244126,#244127,#244128,#244129,#244130,#244131,#244132,#244133,#244134,
#244135,#244136,#244137,#244138,#244139,#244140,#244141,#244142,#244143,
#244144,#244145,#244146,#244147,#244148,#244149,#244150,#244151,#244152,
#244153,#244154,#244155,#244156,#244157,#244158,#244159,#244160,#244161,
#244162,#244163,#244164,#244165,#244166,#244167,#244168,#244169,#244170,
#244171,#244172,#244173,#244174,#244175,#244176,#244177,#244178,#244179,
#244180,#244181,#244182,#244183,#244184,#244185,#244186,#244187),(#244188,
#244189,#244190,#244191,#244192,#244193,#244194,#244195,#244196,#244197,
#244198,#244199,#244200,#244201,#244202,#244203,#244204,#244205,#244206,
#244207,#244208,#244209,#244210,#244211,#244212,#244213,#244214,#244215,
#244216,#244217,#244218,#244219,#244220,#244221,#244222,#244223,#244224,
#244225,#244226,#244227,#244228,#244229,#244230,#244231,#244232,#244233,
#244234,#244235,#244236,#244237,#244238,#244239,#244240,#244241,#244242,
#244243,#244244,#244245,#244246,#244247,#244248,#244249,#244250,#244251,
#244252,#244253,#244254,#244255,#244256,#244257,#244258,#244259,#244260,
#244261,#244262,#244263,#244264,#244265,#244266),(#244267,#244268,#244269,
#244270,#244271,#244272,#244273,#244274,#244275,#244276,#244277,#244278,
#244279,#244280,#244281,#244282,#244283,#244284,#244285,#244286,#244287,
#244288,#244289,#244290,#244291,#244292,#244293,#244294,#244295,#244296,
#244297,#244298,#244299,#244300,#244301,#244302,#244303,#244304,#244305,
#244306,#244307,#244308,#244309,#244310,#244311,#244312,#244313,#244314,
#244315,#244316,#244317,#244318,#244319,#244320,#244321,#244322,#244323,
#244324,#244325,#244326,#244327,#244328,#244329,#244330,#244331,#244332,
#244333,#244334,#244335,#244336,#244337,#244338,#244339,#244340,#244341,
#244342,#244343,#244344,#244345),(#244346,#244347,#244348,#244349,#244350,
#244351,#244352,#244353,#244354,#244355,#244356,#244357,#244358,#244359,
#244360,#244361,#244362,#244363,#244364,#244365,#244366,#244367,#244368,
#244369,#244370,#244371,#244372,#244373,#244374,#244375,#244376,#244377,
#244378,#244379,#244380,#244381,#244382,#244383,#244384,#244385,#244386,
#244387,#244388,#244389,#244390,#244391,#244392,#244393,#244394,#244395,
#244396,#244397,#244398,#244399,#244400,#244401,#244402,#244403,#244404,
#244405,#244406,#244407,#244408,#244409,#244410,#244411,#244412,#244413,
#244414,#244415,#244416,#244417,#244418,#244419,#244420,#244421,#244422,
#244423,#244424)),.UNSPECIFIED.,.F.,.F.,.F.,(4,1,1,4),(4,1,1,1,1,1,1,1,
1,1,1,1,1,1,1,1,1,1,1,1,1,1,1,1,1,1,1,1,1,1,1,1,1,1,1,1,1,1,1,1,1,1,1,1,
1,1,1,1,1,1,1,1,1,1,1,1,1,1,1,1,1,1,1,1,1,1,1,1,1,1,1,1,1,1,1,1,4),(2.30312471736358,
3.02181151984613,3.50093605483449,3.98006058982285),(39.3285006460117,39.8212610266218,
40.314021407232,40.8067817878422,41.2995421684524,41.7923025490626,42.2850629296728,
42.777823310283,43.2705836908932,43.7633440715034,44.2561044521136,44.7488648327238,
45.241625213334,45.7343855939442,46.2271459745543,46.7199063551645,47.2126667357747,
47.7054271163849,48.1981874969951,48.6909478776053,49.1837082582155,49.6764686388257,
50.1692290194359,50.6619894000461,51.1547497806563,51.6475101612665,52.1402705418767,
52.6330309224869,53.125791303097,53.6185516837072,54.1113120643174,54.6040724449276,
55.0968328255378,55.589593206148,56.0823535867582,56.5751139673684,57.0678743479786,
57.5606347285888,58.053395109199,58.5461554898092,59.0389158704193,59.5316762510295,
60.0244366316397,60.5171970122499,61.0099573928601,61.5027177734703,61.9954781540805,
62.4882385346907,62.9809989153009,63.4737592959111,63.9665196765213,64.4592800571315,
64.9520404377417,65.4448008183519,65.937561198962,66.4303215795722,66.9230819601824,
67.4158423407926,67.9086027214028,68.401363102013,68.8941234826232,69.3868838632334,
69.8796442438436,70.3724046244538,70.865165005064,71.3579253856742,71.8506857662844,
72.3434461468945,72.8362065275047,73.3289669081149,73.8217272887251,74.3144876693353,
74.8072480499455,75.3000084305557,75.7927688111659,76.2855291917761,76.7782895723863),
 .UNSPECIFIED.);
#2305=B_SPLINE_SURFACE_WITH_KNOTS('',3,3,((#244870,#244871,#244872,#244873,
#244874,#244875,#244876,#244877,#244878,#244879,#244880,#244881,#244882,
#244883,#244884,#244885,#244886,#244887,#244888,#244889,#244890,#244891,
#244892,#244893,#244894,#244895,#244896,#244897,#244898,#244899,#244900,
#244901,#244902,#244903,#244904,#244905,#244906,#244907,#244908,#244909,
#244910,#244911,#244912,#244913,#244914,#244915,#244916,#244917,#244918,
#244919,#244920,#244921,#244922,#244923,#244924,#244925,#244926,#244927,
#244928,#244929,#244930,#244931,#244932,#244933,#244934,#244935,#244936,
#244937,#244938,#244939,#244940,#244941,#244942,#244943,#244944),(#244945,
#244946,#244947,#244948,#244949,#244950,#244951,#244952,#244953,#244954,
#244955,#244956,#244957,#244958,#244959,#244960,#244961,#244962,#244963,
#244964,#244965,#244966,#244967,#244968,#244969,#244970,#244971,#244972,
#244973,#244974,#244975,#244976,#244977,#244978,#244979,#244980,#244981,
#244982,#244983,#244984,#244985,#244986,#244987,#244988,#244989,#244990,
#244991,#244992,#244993,#244994,#244995,#244996,#244997,#244998,#244999,
#245000,#245001,#245002,#245003,#245004,#245005,#245006,#245007,#245008,
#245009,#245010,#245011,#245012,#245013,#245014,#245015,#245016,#245017,
#245018,#245019),(#245020,#245021,#245022,#245023,#245024,#245025,#245026,
#245027,#245028,#245029,#245030,#245031,#245032,#245033,#245034,#245035,
#245036,#245037,#245038,#245039,#245040,#245041,#245042,#245043,#245044,
#245045,#245046,#245047,#245048,#245049,#245050,#245051,#245052,#245053,
#245054,#245055,#245056,#245057,#245058,#245059,#245060,#245061,#245062,
#245063,#245064,#245065,#245066,#245067,#245068,#245069,#245070,#245071,
#245072,#245073,#245074,#245075,#245076,#245077,#245078,#245079,#245080,
#245081,#245082,#245083,#245084,#245085,#245086,#245087,#245088,#245089,
#245090,#245091,#245092,#245093,#245094),(#245095,#245096,#245097,#245098,
#245099,#245100,#245101,#245102,#245103,#245104,#245105,#245106,#245107,
#245108,#245109,#245110,#245111,#245112,#245113,#245114,#245115,#245116,
#245117,#245118,#245119,#245120,#245121,#245122,#245123,#245124,#245125,
#245126,#245127,#245128,#245129,#245130,#245131,#245132,#245133,#245134,
#245135,#245136,#245137,#245138,#245139,#245140,#245141,#245142,#245143,
#245144,#245145,#245146,#245147,#245148,#245149,#245150,#245151,#245152,
#245153,#245154,#245155,#245156,#245157,#245158,#245159,#245160,#245161,
#245162,#245163,#245164,#245165,#245166,#245167,#245168,#245169),(#245170,
#245171,#245172,#245173,#245174,#245175,#245176,#245177,#245178,#245179,
#245180,#245181,#245182,#245183,#245184,#245185,#245186,#245187,#245188,
#245189,#245190,#245191,#245192,#245193,#245194,#245195,#245196,#245197,
#245198,#245199,#245200,#245201,#245202,#245203,#245204,#245205,#245206,
#245207,#245208,#245209,#245210,#245211,#245212,#245213,#245214,#245215,
#245216,#245217,#245218,#245219,#245220,#245221,#245222,#245223,#245224,
#245225,#245226,#245227,#245228,#245229,#245230,#245231,#245232,#245233,
#245234,#245235,#245236,#245237,#245238,#245239,#245240,#245241,#245242,
#245243,#245244)),.UNSPECIFIED.,.F.,.F.,.F.,(4,1,4),(4,1,1,1,1,1,1,1,1,
1,1,1,1,1,1,1,1,1,1,1,1,1,1,1,1,1,1,1,1,1,1,1,1,1,1,1,1,1,1,1,1,1,1,1,1,
1,1,1,1,1,1,1,1,1,1,1,1,1,1,1,1,1,1,1,1,1,1,1,1,1,1,1,4),(-0.822404226474007,
-0.117486318064387,0.822404226481773),(36.2099649827945,36.7029041724785,
37.1958433621626,37.6887825518467,38.1817217415308,38.6746609312148,39.1676001208989,
39.660539310583,40.153478500267,40.6464176899511,41.1393568796352,41.6322960693192,
42.1252352590033,42.6181744486874,43.1111136383714,43.6040528280555,44.0969920177396,
44.5899312074236,45.0828703971077,45.5758095867918,46.0687487764759,46.5616879661599,
47.054627155844,47.5475663455281,48.0405055352121,48.5334447248962,49.0263839145803,
49.5193231042643,50.0122622939484,50.5052014836325,50.9981406733165,51.4910798630006,
51.9840190526847,52.4769582423688,52.9698974320528,53.4628366217369,53.955775811421,
54.448715001105,54.9416541907891,55.4345933804732,55.9275325701572,56.4204717598413,
56.9134109495254,57.4063501392095,57.8992893288935,58.3922285185776,58.8851677082617,
59.3781068979457,59.8710460876298,60.3639852773139,60.8569244669979,61.349863656682,
61.8428028463661,62.3357420360501,62.8286812257342,63.3216204154183,63.8145596051023,
64.3074987947864,64.8004379844705,65.2933771741546,65.7863163638386,66.2792555535227,
66.7721947432068,67.2651339328908,67.7580731225749,68.251012312259,68.743951501943,
69.2368906916271,69.7298298813112,70.2227690709952,70.7157082606793,71.2086474503634,
71.7015866400475),.UNSPECIFIED.);
#2306=B_SPLINE_SURFACE_WITH_KNOTS('',3,1,((#245281,#245282),(#245283,#245284),
(#245285,#245286),(#245287,#245288),(#245289,#245290),(#245291,#245292),
(#245293,#245294),(#245295,#245296),(#245297,#245298),(#245299,#245300),
(#245301,#245302),(#245303,#245304),(#245305,#245306),(#245307,#245308),
(#245309,#245310),(#245311,#245312),(#245313,#245314),(#245315,#245316),
(#245317,#245318),(#245319,#245320)),.UNSPECIFIED.,.F.,.F.,.F.,(4,2,2,2,
2,2,2,2,2,4),(2,2),(0.,0.752949420833071,1.52604009412243,2.30760309088764,
3.08914875434871,3.85838280909711,4.61293714645098,5.34770511135924,5.86698254546377,
6.32310609163009),(0.,0.155),.UNSPECIFIED.);
#2307=B_SPLINE_SURFACE_WITH_KNOTS('',3,1,((#245353,#245354),(#245355,#245356),
(#245357,#245358),(#245359,#245360),(#245361,#245362),(#245363,#245364),
(#245365,#245366),(#245367,#245368),(#245369,#245370),(#245371,#245372),
(#245373,#245374),(#245375,#245376),(#245377,#245378),(#245379,#245380),
(#245381,#245382),(#245383,#245384),(#245385,#245386),(#245387,#245388),
(#245389,#245390),(#245391,#245392),(#245393,#245394),(#245395,#245396),
(#245397,#245398)),.UNSPECIFIED.,.F.,.F.,.F.,(4,2,2,2,2,3,2,2,2,2,4),(2,
2),(-2.60440050708431,-2.56103421468922,-1.71207377940215,-0.89362815800914,
-0.449240854504616,0.,0.758265368492167,1.48317770395856,2.17756431515054,
2.84111411479529,3.33658600359424),(0.,0.155),.UNSPECIFIED.);
#2308=B_SPLINE_SURFACE_WITH_KNOTS('',3,3,((#245458,#245459,#245460,#245461,
#245462,#245463,#245464,#245465,#245466,#245467,#245468,#245469,#245470,
#245471,#245472,#245473,#245474),(#245475,#245476,#245477,#245478,#245479,
#245480,#245481,#245482,#245483,#245484,#245485,#245486,#245487,#245488,
#245489,#245490,#245491),(#245492,#245493,#245494,#245495,#245496,#245497,
#245498,#245499,#245500,#245501,#245502,#245503,#245504,#245505,#245506,
#245507,#245508),(#245509,#245510,#245511,#245512,#245513,#245514,#245515,
#245516,#245517,#245518,#245519,#245520,#245521,#245522,#245523,#245524,
#245525),(#245526,#245527,#245528,#245529,#245530,#245531,#245532,#245533,
#245534,#245535,#245536,#245537,#245538,#245539,#245540,#245541,#245542),
(#245543,#245544,#245545,#245546,#245547,#245548,#245549,#245550,#245551,
#245552,#245553,#245554,#245555,#245556,#245557,#245558,#245559),(#245560,
#245561,#245562,#245563,#245564,#245565,#245566,#245567,#245568,#245569,
#245570,#245571,#245572,#245573,#245574,#245575,#245576),(#245577,#245578,
#245579,#245580,#245581,#245582,#245583,#245584,#245585,#245586,#245587,
#245588,#245589,#245590,#245591,#245592,#245593),(#245594,#245595,#245596,
#245597,#245598,#245599,#245600,#245601,#245602,#245603,#245604,#245605,
#245606,#245607,#245608,#245609,#245610),(#245611,#245612,#245613,#245614,
#245615,#245616,#245617,#245618,#245619,#245620,#245621,#245622,#245623,
#245624,#245625,#245626,#245627)),.UNSPECIFIED.,.F.,.F.,.F.,(4,1,1,1,3,
4),(4,1,1,1,1,1,1,1,1,1,1,1,1,1,4),(-0.00334639112917443,0.285714285714286,
0.571428571428571,0.785714285714286,1.00004140861807,1.01007528661554),
(0.0266677219558721,0.780566707095643,1.53442428361735,2.28828186013905,
3.04213943666075,3.54471115434189,4.54985458970416,5.0524263073853,6.05756974274757,
6.56014146042871,7.56528489579098,8.06785661347211,9.07300004883439,9.82685762535609,
10.5813438391305),.UNSPECIFIED.);
#2309=B_SPLINE_SURFACE_WITH_KNOTS('',3,3,((#246294,#246295,#246296,#246297,
#246298,#246299,#246300,#246301,#246302,#246303,#246304,#246305,#246306,
#246307,#246308,#246309,#246310,#246311,#246312,#246313,#246314,#246315,
#246316,#246317,#246318,#246319,#246320,#246321,#246322,#246323,#246324,
#246325,#246326,#246327,#246328,#246329,#246330,#246331,#246332,#246333,
#246334,#246335,#246336,#246337,#246338,#246339,#246340,#246341,#246342,
#246343,#246344,#246345,#246346,#246347,#246348,#246349,#246350,#246351,
#246352,#246353,#246354,#246355,#246356,#246357,#246358,#246359,#246360,
#246361,#246362,#246363,#246364,#246365,#246366,#246367,#246368,#246369,
#246370,#246371,#246372,#246373,#246374,#246375,#246376,#246377,#246378,
#246379,#246380),(#246381,#246382,#246383,#246384,#246385,#246386,#246387,
#246388,#246389,#246390,#246391,#246392,#246393,#246394,#246395,#246396,
#246397,#246398,#246399,#246400,#246401,#246402,#246403,#246404,#246405,
#246406,#246407,#246408,#246409,#246410,#246411,#246412,#246413,#246414,
#246415,#246416,#246417,#246418,#246419,#246420,#246421,#246422,#246423,
#246424,#246425,#246426,#246427,#246428,#246429,#246430,#246431,#246432,
#246433,#246434,#246435,#246436,#246437,#246438,#246439,#246440,#246441,
#246442,#246443,#246444,#246445,#246446,#246447,#246448,#246449,#246450,
#246451,#246452,#246453,#246454,#246455,#246456,#246457,#246458,#246459,
#246460,#246461,#246462,#246463,#246464,#246465,#246466,#246467),(#246468,
#246469,#246470,#246471,#246472,#246473,#246474,#246475,#246476,#246477,
#246478,#246479,#246480,#246481,#246482,#246483,#246484,#246485,#246486,
#246487,#246488,#246489,#246490,#246491,#246492,#246493,#246494,#246495,
#246496,#246497,#246498,#246499,#246500,#246501,#246502,#246503,#246504,
#246505,#246506,#246507,#246508,#246509,#246510,#246511,#246512,#246513,
#246514,#246515,#246516,#246517,#246518,#246519,#246520,#246521,#246522,
#246523,#246524,#246525,#246526,#246527,#246528,#246529,#246530,#246531,
#246532,#246533,#246534,#246535,#246536,#246537,#246538,#246539,#246540,
#246541,#246542,#246543,#246544,#246545,#246546,#246547,#246548,#246549,
#246550,#246551,#246552,#246553,#246554),(#246555,#246556,#246557,#246558,
#246559,#246560,#246561,#246562,#246563,#246564,#246565,#246566,#246567,
#246568,#246569,#246570,#246571,#246572,#246573,#246574,#246575,#246576,
#246577,#246578,#246579,#246580,#246581,#246582,#246583,#246584,#246585,
#246586,#246587,#246588,#246589,#246590,#246591,#246592,#246593,#246594,
#246595,#246596,#246597,#246598,#246599,#246600,#246601,#246602,#246603,
#246604,#246605,#246606,#246607,#246608,#246609,#246610,#246611,#246612,
#246613,#246614,#246615,#246616,#246617,#246618,#246619,#246620,#246621,
#246622,#246623,#246624,#246625,#246626,#246627,#246628,#246629,#246630,
#246631,#246632,#246633,#246634,#246635,#246636,#246637,#246638,#246639,
#246640,#246641),(#246642,#246643,#246644,#246645,#246646,#246647,#246648,
#246649,#246650,#246651,#246652,#246653,#246654,#246655,#246656,#246657,
#246658,#246659,#246660,#246661,#246662,#246663,#246664,#246665,#246666,
#246667,#246668,#246669,#246670,#246671,#246672,#246673,#246674,#246675,
#246676,#246677,#246678,#246679,#246680,#246681,#246682,#246683,#246684,
#246685,#246686,#246687,#246688,#246689,#246690,#246691,#246692,#246693,
#246694,#246695,#246696,#246697,#246698,#246699,#246700,#246701,#246702,
#246703,#246704,#246705,#246706,#246707,#246708,#246709,#246710,#246711,
#246712,#246713,#246714,#246715,#246716,#246717,#246718,#246719,#246720,
#246721,#246722,#246723,#246724,#246725,#246726,#246727,#246728),(#246729,
#246730,#246731,#246732,#246733,#246734,#246735,#246736,#246737,#246738,
#246739,#246740,#246741,#246742,#246743,#246744,#246745,#246746,#246747,
#246748,#246749,#246750,#246751,#246752,#246753,#246754,#246755,#246756,
#246757,#246758,#246759,#246760,#246761,#246762,#246763,#246764,#246765,
#246766,#246767,#246768,#246769,#246770,#246771,#246772,#246773,#246774,
#246775,#246776,#246777,#246778,#246779,#246780,#246781,#246782,#246783,
#246784,#246785,#246786,#246787,#246788,#246789,#246790,#246791,#246792,
#246793,#246794,#246795,#246796,#246797,#246798,#246799,#246800,#246801,
#246802,#246803,#246804,#246805,#246806,#246807,#246808,#246809,#246810,
#246811,#246812,#246813,#246814,#246815),(#246816,#246817,#246818,#246819,
#246820,#246821,#246822,#246823,#246824,#246825,#246826,#246827,#246828,
#246829,#246830,#246831,#246832,#246833,#246834,#246835,#246836,#246837,
#246838,#246839,#246840,#246841,#246842,#246843,#246844,#246845,#246846,
#246847,#246848,#246849,#246850,#246851,#246852,#246853,#246854,#246855,
#246856,#246857,#246858,#246859,#246860,#246861,#246862,#246863,#246864,
#246865,#246866,#246867,#246868,#246869,#246870,#246871,#246872,#246873,
#246874,#246875,#246876,#246877,#246878,#246879,#246880,#246881,#246882,
#246883,#246884,#246885,#246886,#246887,#246888,#246889,#246890,#246891,
#246892,#246893,#246894,#246895,#246896,#246897,#246898,#246899,#246900,
#246901,#246902),(#246903,#246904,#246905,#246906,#246907,#246908,#246909,
#246910,#246911,#246912,#246913,#246914,#246915,#246916,#246917,#246918,
#246919,#246920,#246921,#246922,#246923,#246924,#246925,#246926,#246927,
#246928,#246929,#246930,#246931,#246932,#246933,#246934,#246935,#246936,
#246937,#246938,#246939,#246940,#246941,#246942,#246943,#246944,#246945,
#246946,#246947,#246948,#246949,#246950,#246951,#246952,#246953,#246954,
#246955,#246956,#246957,#246958,#246959,#246960,#246961,#246962,#246963,
#246964,#246965,#246966,#246967,#246968,#246969,#246970,#246971,#246972,
#246973,#246974,#246975,#246976,#246977,#246978,#246979,#246980,#246981,
#246982,#246983,#246984,#246985,#246986,#246987,#246988,#246989),(#246990,
#246991,#246992,#246993,#246994,#246995,#246996,#246997,#246998,#246999,
#247000,#247001,#247002,#247003,#247004,#247005,#247006,#247007,#247008,
#247009,#247010,#247011,#247012,#247013,#247014,#247015,#247016,#247017,
#247018,#247019,#247020,#247021,#247022,#247023,#247024,#247025,#247026,
#247027,#247028,#247029,#247030,#247031,#247032,#247033,#247034,#247035,
#247036,#247037,#247038,#247039,#247040,#247041,#247042,#247043,#247044,
#247045,#247046,#247047,#247048,#247049,#247050,#247051,#247052,#247053,
#247054,#247055,#247056,#247057,#247058,#247059,#247060,#247061,#247062,
#247063,#247064,#247065,#247066,#247067,#247068,#247069,#247070,#247071,
#247072,#247073,#247074,#247075,#247076),(#247077,#247078,#247079,#247080,
#247081,#247082,#247083,#247084,#247085,#247086,#247087,#247088,#247089,
#247090,#247091,#247092,#247093,#247094,#247095,#247096,#247097,#247098,
#247099,#247100,#247101,#247102,#247103,#247104,#247105,#247106,#247107,
#247108,#247109,#247110,#247111,#247112,#247113,#247114,#247115,#247116,
#247117,#247118,#247119,#247120,#247121,#247122,#247123,#247124,#247125,
#247126,#247127,#247128,#247129,#247130,#247131,#247132,#247133,#247134,
#247135,#247136,#247137,#247138,#247139,#247140,#247141,#247142,#247143,
#247144,#247145,#247146,#247147,#247148,#247149,#247150,#247151,#247152,
#247153,#247154,#247155,#247156,#247157,#247158,#247159,#247160,#247161,
#247162,#247163),(#247164,#247165,#247166,#247167,#247168,#247169,#247170,
#247171,#247172,#247173,#247174,#247175,#247176,#247177,#247178,#247179,
#247180,#247181,#247182,#247183,#247184,#247185,#247186,#247187,#247188,
#247189,#247190,#247191,#247192,#247193,#247194,#247195,#247196,#247197,
#247198,#247199,#247200,#247201,#247202,#247203,#247204,#247205,#247206,
#247207,#247208,#247209,#247210,#247211,#247212,#247213,#247214,#247215,
#247216,#247217,#247218,#247219,#247220,#247221,#247222,#247223,#247224,
#247225,#247226,#247227,#247228,#247229,#247230,#247231,#247232,#247233,
#247234,#247235,#247236,#247237,#247238,#247239,#247240,#247241,#247242,
#247243,#247244,#247245,#247246,#247247,#247248,#247249,#247250),(#247251,
#247252,#247253,#247254,#247255,#247256,#247257,#247258,#247259,#247260,
#247261,#247262,#247263,#247264,#247265,#247266,#247267,#247268,#247269,
#247270,#247271,#247272,#247273,#247274,#247275,#247276,#247277,#247278,
#247279,#247280,#247281,#247282,#247283,#247284,#247285,#247286,#247287,
#247288,#247289,#247290,#247291,#247292,#247293,#247294,#247295,#247296,
#247297,#247298,#247299,#247300,#247301,#247302,#247303,#247304,#247305,
#247306,#247307,#247308,#247309,#247310,#247311,#247312,#247313,#247314,
#247315,#247316,#247317,#247318,#247319,#247320,#247321,#247322,#247323,
#247324,#247325,#247326,#247327,#247328,#247329,#247330,#247331,#247332,
#247333,#247334,#247335,#247336,#247337)),.UNSPECIFIED.,.F.,.F.,.F.,(4,
3,1,1,3,4),(4,1,1,1,1,1,1,1,1,1,1,1,1,1,1,1,1,1,1,1,1,1,1,1,1,1,1,1,1,1,
1,1,1,1,1,1,1,1,1,1,1,1,1,1,1,1,1,1,1,1,1,1,1,1,1,1,1,1,1,1,1,1,1,1,1,1,
1,1,1,1,1,1,1,1,1,1,1,1,1,1,1,1,1,1,4),(-0.855404988538604,-0.838467936226788,
-0.119781133745207,0.359343401242513,0.838467936230234,0.855237294954804),
(32.7241439763348,33.2152755694897,33.7064071626446,34.1975387557996,34.6886703489545,
35.1798019421094,35.6709335352643,36.1620651284192,36.6531967215741,37.1443283147291,
37.635459907884,38.1265915010389,38.6177230941938,39.1088546873487,39.5999862805036,
40.0911178736586,40.5822494668135,41.0733810599684,41.5645126531233,42.0556442462782,
42.5467758394332,43.0379074325881,43.529039025743,44.0201706188979,44.5113022120528,
45.0024338052078,45.4935653983627,45.9846969915176,46.4758285846725,46.9669601778274,
47.4580917709823,47.9492233641373,48.4403549572922,48.9314865504471,49.422618143602,
49.9137497367569,50.4048813299118,50.8960129230668,51.3871445162217,51.8782761093766,
52.3694077025315,52.8605392956864,53.3516708888414,53.8428024819963,54.3339340751512,
54.8250656683061,55.316197261461,55.8073288546159,56.2984604477709,56.7895920409258,
57.2807236340807,57.7718552272356,58.2629868203905,58.7541184135455,59.2452500067004,
59.7363815998553,60.2275131930102,60.7186447861651,61.20977637932,61.700907972475,
62.1920395656299,62.6831711587848,63.1743027519397,63.6654343450946,64.1565659382495,
64.6476975314045,65.1388291245594,65.6299607177143,66.1210923108692,66.6122239040241,
67.1033554971791,67.594487090334,68.0856186834889,68.5767502766438,69.0678818697987,
69.5590134629536,70.0501450561086,70.5412766492635,71.0324082424184,71.5235398355733,
72.0146714287282,72.5058030218832,72.9969346150381,73.488066208193,73.9791978013479),
 .UNSPECIFIED.);
#2310=B_SPLINE_SURFACE_WITH_KNOTS('',3,3,((#250180,#250181,#250182,#250183,
#250184,#250185,#250186,#250187,#250188,#250189,#250190,#250191,#250192,
#250193,#250194,#250195,#250196,#250197,#250198,#250199,#250200,#250201,
#250202,#250203,#250204,#250205,#250206,#250207,#250208,#250209,#250210,
#250211,#250212,#250213,#250214,#250215,#250216,#250217,#250218,#250219,
#250220,#250221,#250222,#250223,#250224,#250225,#250226,#250227,#250228,
#250229,#250230,#250231,#250232,#250233,#250234,#250235,#250236,#250237,
#250238,#250239,#250240,#250241,#250242,#250243,#250244,#250245,#250246,
#250247,#250248,#250249,#250250,#250251,#250252,#250253,#250254),(#250255,
#250256,#250257,#250258,#250259,#250260,#250261,#250262,#250263,#250264,
#250265,#250266,#250267,#250268,#250269,#250270,#250271,#250272,#250273,
#250274,#250275,#250276,#250277,#250278,#250279,#250280,#250281,#250282,
#250283,#250284,#250285,#250286,#250287,#250288,#250289,#250290,#250291,
#250292,#250293,#250294,#250295,#250296,#250297,#250298,#250299,#250300,
#250301,#250302,#250303,#250304,#250305,#250306,#250307,#250308,#250309,
#250310,#250311,#250312,#250313,#250314,#250315,#250316,#250317,#250318,
#250319,#250320,#250321,#250322,#250323,#250324,#250325,#250326,#250327,
#250328,#250329),(#250330,#250331,#250332,#250333,#250334,#250335,#250336,
#250337,#250338,#250339,#250340,#250341,#250342,#250343,#250344,#250345,
#250346,#250347,#250348,#250349,#250350,#250351,#250352,#250353,#250354,
#250355,#250356,#250357,#250358,#250359,#250360,#250361,#250362,#250363,
#250364,#250365,#250366,#250367,#250368,#250369,#250370,#250371,#250372,
#250373,#250374,#250375,#250376,#250377,#250378,#250379,#250380,#250381,
#250382,#250383,#250384,#250385,#250386,#250387,#250388,#250389,#250390,
#250391,#250392,#250393,#250394,#250395,#250396,#250397,#250398,#250399,
#250400,#250401,#250402,#250403,#250404),(#250405,#250406,#250407,#250408,
#250409,#250410,#250411,#250412,#250413,#250414,#250415,#250416,#250417,
#250418,#250419,#250420,#250421,#250422,#250423,#250424,#250425,#250426,
#250427,#250428,#250429,#250430,#250431,#250432,#250433,#250434,#250435,
#250436,#250437,#250438,#250439,#250440,#250441,#250442,#250443,#250444,
#250445,#250446,#250447,#250448,#250449,#250450,#250451,#250452,#250453,
#250454,#250455,#250456,#250457,#250458,#250459,#250460,#250461,#250462,
#250463,#250464,#250465,#250466,#250467,#250468,#250469,#250470,#250471,
#250472,#250473,#250474,#250475,#250476,#250477,#250478,#250479)),
 .UNSPECIFIED.,.F.,.F.,.F.,(4,4),(4,1,1,1,1,1,1,1,1,1,1,1,1,1,1,1,1,1,1,
1,1,1,1,1,1,1,1,1,1,1,1,1,1,1,1,1,1,1,1,1,1,1,1,1,1,1,1,1,1,1,1,1,1,1,1,
1,1,1,1,1,1,1,1,1,1,1,1,1,1,1,1,1,4),(2.31588344415972,3.14167359223762),
(38.8931323998131,39.3884369771038,39.8836428490449,40.378848720986,40.8740545929272,
41.3692604648683,41.8644663368094,42.3596722087506,42.8548780806917,43.3500839526328,
43.845289824574,44.3404956965151,44.8357015684562,45.3309074403974,45.8261133123385,
46.3213191842796,46.8165250562207,47.3117309281619,47.806936800103,48.3021426720441,
48.7973485439853,49.2925544159264,49.7877602878675,50.2829661598087,50.7781720317498,
51.2733779036909,51.7685837756321,52.2637896475732,52.7589955195143,53.2542013914554,
53.7494072633966,54.2446131353377,54.7398190072788,55.23502487922,55.7302307511611,
56.2254366231022,56.7206424950434,57.2158483669845,57.7110542389256,58.2062601108668,
58.7014659828079,59.196671854749,59.6918777266901,60.1870835986313,60.6822894705724,
61.1774953425135,61.6727012144547,62.1679070863958,62.6631129583369,63.1583188302781,
63.6535247022192,64.1487305741603,64.6439364461014,65.1391423180426,65.6343481899837,
66.1295540619248,66.624759933866,67.1199658058071,67.6151716777482,68.1103775496894,
68.6055834216305,69.1007892935716,69.5959951655128,70.0912010374539,70.586406909395,
71.0816127813361,71.5768186532773,72.0720245252184,72.5672303971595,73.0624362691007,
73.5576421410418,74.0528480129829,74.1719140524281),.UNSPECIFIED.);
#2311=B_SPLINE_SURFACE_WITH_KNOTS('',3,3,((#251590,#251591,#251592,#251593,
#251594,#251595,#251596),(#251597,#251598,#251599,#251600,#251601,#251602,
#251603),(#251604,#251605,#251606,#251607,#251608,#251609,#251610),(#251611,
#251612,#251613,#251614,#251615,#251616,#251617)),.UNSPECIFIED.,.F.,.F.,
 .F.,(4,4),(4,1,1,1,4),(0.774395661063406,1.00007568244686),(-2.77435824152299,
-2.34330066078772,-1.55849283350077,-0.773685006213825,-0.710401938669033),
 .UNSPECIFIED.);
#2312=B_SPLINE_SURFACE_WITH_KNOTS('',3,3,((#251618,#251619,#251620,#251621,
#251622,#251623,#251624,#251625,#251626,#251627,#251628,#251629,#251630,
#251631,#251632,#251633,#251634,#251635,#251636,#251637,#251638,#251639,
#251640,#251641,#251642,#251643,#251644,#251645,#251646,#251647,#251648,
#251649,#251650,#251651,#251652,#251653,#251654,#251655,#251656,#251657,
#251658,#251659,#251660,#251661,#251662,#251663,#251664,#251665,#251666,
#251667,#251668,#251669,#251670,#251671,#251672,#251673,#251674,#251675,
#251676,#251677,#251678,#251679,#251680,#251681,#251682,#251683,#251684,
#251685,#251686,#251687,#251688,#251689,#251690,#251691,#251692,#251693,
#251694,#251695,#251696,#251697,#251698,#251699,#251700),(#251701,#251702,
#251703,#251704,#251705,#251706,#251707,#251708,#251709,#251710,#251711,
#251712,#251713,#251714,#251715,#251716,#251717,#251718,#251719,#251720,
#251721,#251722,#251723,#251724,#251725,#251726,#251727,#251728,#251729,
#251730,#251731,#251732,#251733,#251734,#251735,#251736,#251737,#251738,
#251739,#251740,#251741,#251742,#251743,#251744,#251745,#251746,#251747,
#251748,#251749,#251750,#251751,#251752,#251753,#251754,#251755,#251756,
#251757,#251758,#251759,#251760,#251761,#251762,#251763,#251764,#251765,
#251766,#251767,#251768,#251769,#251770,#251771,#251772,#251773,#251774,
#251775,#251776,#251777,#251778,#251779,#251780,#251781,#251782,#251783),
(#251784,#251785,#251786,#251787,#251788,#251789,#251790,#251791,#251792,
#251793,#251794,#251795,#251796,#251797,#251798,#251799,#251800,#251801,
#251802,#251803,#251804,#251805,#251806,#251807,#251808,#251809,#251810,
#251811,#251812,#251813,#251814,#251815,#251816,#251817,#251818,#251819,
#251820,#251821,#251822,#251823,#251824,#251825,#251826,#251827,#251828,
#251829,#251830,#251831,#251832,#251833,#251834,#251835,#251836,#251837,
#251838,#251839,#251840,#251841,#251842,#251843,#251844,#251845,#251846,
#251847,#251848,#251849,#251850,#251851,#251852,#251853,#251854,#251855,
#251856,#251857,#251858,#251859,#251860,#251861,#251862,#251863,#251864,
#251865,#251866),(#251867,#251868,#251869,#251870,#251871,#251872,#251873,
#251874,#251875,#251876,#251877,#251878,#251879,#251880,#251881,#251882,
#251883,#251884,#251885,#251886,#251887,#251888,#251889,#251890,#251891,
#251892,#251893,#251894,#251895,#251896,#251897,#251898,#251899,#251900,
#251901,#251902,#251903,#251904,#251905,#251906,#251907,#251908,#251909,
#251910,#251911,#251912,#251913,#251914,#251915,#251916,#251917,#251918,
#251919,#251920,#251921,#251922,#251923,#251924,#251925,#251926,#251927,
#251928,#251929,#251930,#251931,#251932,#251933,#251934,#251935,#251936,
#251937,#251938,#251939,#251940,#251941,#251942,#251943,#251944,#251945,
#251946,#251947,#251948,#251949),(#251950,#251951,#251952,#251953,#251954,
#251955,#251956,#251957,#251958,#251959,#251960,#251961,#251962,#251963,
#251964,#251965,#251966,#251967,#251968,#251969,#251970,#251971,#251972,
#251973,#251974,#251975,#251976,#251977,#251978,#251979,#251980,#251981,
#251982,#251983,#251984,#251985,#251986,#251987,#251988,#251989,#251990,
#251991,#251992,#251993,#251994,#251995,#251996,#251997,#251998,#251999,
#252000,#252001,#252002,#252003,#252004,#252005,#252006,#252007,#252008,
#252009,#252010,#252011,#252012,#252013,#252014,#252015,#252016,#252017,
#252018,#252019,#252020,#252021,#252022,#252023,#252024,#252025,#252026,
#252027,#252028,#252029,#252030,#252031,#252032),(#252033,#252034,#252035,
#252036,#252037,#252038,#252039,#252040,#252041,#252042,#252043,#252044,
#252045,#252046,#252047,#252048,#252049,#252050,#252051,#252052,#252053,
#252054,#252055,#252056,#252057,#252058,#252059,#252060,#252061,#252062,
#252063,#252064,#252065,#252066,#252067,#252068,#252069,#252070,#252071,
#252072,#252073,#252074,#252075,#252076,#252077,#252078,#252079,#252080,
#252081,#252082,#252083,#252084,#252085,#252086,#252087,#252088,#252089,
#252090,#252091,#252092,#252093,#252094,#252095,#252096,#252097,#252098,
#252099,#252100,#252101,#252102,#252103,#252104,#252105,#252106,#252107,
#252108,#252109,#252110,#252111,#252112,#252113,#252114,#252115),(#252116,
#252117,#252118,#252119,#252120,#252121,#252122,#252123,#252124,#252125,
#252126,#252127,#252128,#252129,#252130,#252131,#252132,#252133,#252134,
#252135,#252136,#252137,#252138,#252139,#252140,#252141,#252142,#252143,
#252144,#252145,#252146,#252147,#252148,#252149,#252150,#252151,#252152,
#252153,#252154,#252155,#252156,#252157,#252158,#252159,#252160,#252161,
#252162,#252163,#252164,#252165,#252166,#252167,#252168,#252169,#252170,
#252171,#252172,#252173,#252174,#252175,#252176,#252177,#252178,#252179,
#252180,#252181,#252182,#252183,#252184,#252185,#252186,#252187,#252188,
#252189,#252190,#252191,#252192,#252193,#252194,#252195,#252196,#252197,
#252198)),.UNSPECIFIED.,.F.,.F.,.F.,(4,3,4),(4,1,1,1,1,1,1,1,1,1,1,1,1,
1,1,1,1,1,1,1,1,1,1,1,1,1,1,1,1,1,1,1,1,1,1,1,1,1,1,1,1,1,1,1,1,1,1,1,1,
1,1,1,1,1,1,1,1,1,1,1,1,1,1,1,1,1,1,1,1,1,1,1,1,1,1,1,1,1,1,1,4),(-3.14160322685287,
-2.3187071642291,-2.31047823808093),(37.4480614519116,37.9436823521751,
38.4393032524387,38.9349241527022,39.4305450529657,39.9261659532292,40.4217868534927,
40.9174077537563,41.4130286540198,41.9086495542833,42.4042704545468,42.8998913548104,
43.3955122550739,43.8911331553374,44.3867540556009,44.8823749558644,45.377995856128,
45.8736167563915,46.369237656655,46.8648585569185,47.3604794571821,47.8561003574456,
48.3517212577091,48.8473421579726,49.3429630582362,49.8385839584997,50.3342048587632,
50.8298257590267,51.3254466592902,51.8210675595538,52.3166884598173,52.8123093600808,
53.3079302603443,53.8035511606079,54.2991720608714,54.7947929611349,55.2904138613984,
55.7860347616619,56.2816556619255,56.777276562189,57.2728974624525,57.768518362716,
58.2641392629795,58.7597601632431,59.2553810635066,59.7510019637701,60.2466228640336,
60.7422437642972,61.2378646645607,61.7334855648242,62.2291064650877,62.7247273653512,
63.2203482656148,63.7159691658783,64.2115900661418,64.7072109664053,65.2028318666689,
65.6984527669324,66.1940736671959,66.6896945674594,67.1853154677229,67.6809363679865,
68.17655726825,68.6721781685135,69.167799068777,69.6634199690406,70.1590408693041,
70.6546617695676,71.1502826698311,71.6459035700946,72.1415244703582,72.6371453706217,
73.1327662708852,73.6283871711487,74.1240080714123,74.6196289716758,75.1152498719393,
75.6108707722028,76.1064916724663,76.6021125727299,77.0977334729934),
 .UNSPECIFIED.);
#2313=B_SPLINE_SURFACE_WITH_KNOTS('',3,3,((#252209,#252210,#252211,#252212),
(#252213,#252214,#252215,#252216),(#252217,#252218,#252219,#252220),(#252221,
#252222,#252223,#252224),(#252225,#252226,#252227,#252228),(#252229,#252230,
#252231,#252232)),.UNSPECIFIED.,.F.,.F.,.F.,(4,2,4),(4,4),(-0.00600810645767527,
0.498123101378707,1.00225430921509),(0.00646285934320253,0.549838222203145),
 .UNSPECIFIED.);
#2314=B_SPLINE_SURFACE_WITH_KNOTS('',3,3,((#252261,#252262,#252263,#252264),
(#252265,#252266,#252267,#252268),(#252269,#252270,#252271,#252272),(#252273,
#252274,#252275,#252276),(#252277,#252278,#252279,#252280),(#252281,#252282,
#252283,#252284)),.UNSPECIFIED.,.F.,.F.,.F.,(4,2,4),(4,4),(-0.00600845300851675,
0.496995773495742,1.00029464937264),(-0.000294629400465224,0.550119873032704),
 .UNSPECIFIED.);
#2315=B_SPLINE_SURFACE_WITH_KNOTS('',1,3,((#253614,#253615,#253616,#253617,
#253618,#253619),(#253620,#253621,#253622,#253623,#253624,#253625),(#253626,
#253627,#253628,#253629,#253630,#253631)),.UNSPECIFIED.,.F.,.F.,.F.,(2,
1,2),(4,2,4),(0.,1.00000166954685,1.01000168624232),(-1.66954685384984E-6,
0.5,1.00000166954685),.UNSPECIFIED.);
#2316=B_SPLINE_SURFACE_WITH_KNOTS('',1,3,((#253650,#253651,#253652,#253653,
#253654,#253655,#253656),(#253657,#253658,#253659,#253660,#253661,#253662,
#253663)),.UNSPECIFIED.,.F.,.F.,.F.,(2,2),(4,3,4),(0.,1.00000693027418),
(-8.0513416668933E-6,1.00000805134167,1.09967301522162),.UNSPECIFIED.);
#2317=B_SPLINE_SURFACE_WITH_KNOTS('',3,1,((#253668,#253669),(#253670,#253671),
(#253672,#253673),(#253674,#253675)),.UNSPECIFIED.,.F.,.F.,.F.,(4,4),(2,
2),(0.,1.),(0.,0.468452658615143),.UNSPECIFIED.);
#2318=B_SPLINE_SURFACE_WITH_KNOTS('',1,3,((#253696,#253697,#253698,#253699,
#253700,#253701,#253702,#253703,#253704,#253705,#253706,#253707,#253708,
#253709,#253710,#253711,#253712,#253713,#253714,#253715,#253716,#253717,
#253718,#253719,#253720,#253721,#253722,#253723,#253724,#253725,#253726,
#253727,#253728,#253729,#253730,#253731,#253732,#253733,#253734,#253735,
#253736,#253737,#253738,#253739,#253740,#253741,#253742,#253743,#253744,
#253745,#253746,#253747,#253748,#253749,#253750,#253751,#253752,#253753,
#253754,#253755),(#253756,#253757,#253758,#253759,#253760,#253761,#253762,
#253763,#253764,#253765,#253766,#253767,#253768,#253769,#253770,#253771,
#253772,#253773,#253774,#253775,#253776,#253777,#253778,#253779,#253780,
#253781,#253782,#253783,#253784,#253785,#253786,#253787,#253788,#253789,
#253790,#253791,#253792,#253793,#253794,#253795,#253796,#253797,#253798,
#253799,#253800,#253801,#253802,#253803,#253804,#253805,#253806,#253807,
#253808,#253809,#253810,#253811,#253812,#253813,#253814,#253815),(#253816,
#253817,#253818,#253819,#253820,#253821,#253822,#253823,#253824,#253825,
#253826,#253827,#253828,#253829,#253830,#253831,#253832,#253833,#253834,
#253835,#253836,#253837,#253838,#253839,#253840,#253841,#253842,#253843,
#253844,#253845,#253846,#253847,#253848,#253849,#253850,#253851,#253852,
#253853,#253854,#253855,#253856,#253857,#253858,#253859,#253860,#253861,
#253862,#253863,#253864,#253865,#253866,#253867,#253868,#253869,#253870,
#253871,#253872,#253873,#253874,#253875)),.UNSPECIFIED.,.F.,.F.,.F.,(2,
1,2),(4,2,2,2,2,2,2,2,2,2,2,2,2,2,2,2,2,2,2,2,2,2,2,2,2,2,2,2,2,4),(0.,
1.,1.01),(-4.68126691492386E-6,0.015625,0.0234375,0.02734375,0.029296875,
0.03125,0.046875,0.0546875,0.0625,0.09375,0.125,0.1875,0.25,0.375,0.5,0.625,
0.75,0.8125,0.84375,0.875,0.90625,0.921875,0.9296875,0.9375,0.953125,0.9609375,
0.96484375,0.966796875,0.96875,1.00000567969561),.UNSPECIFIED.);
#2319=B_SPLINE_SURFACE_WITH_KNOTS('',3,1,((#254073,#254074),(#254075,#254076),
(#254077,#254078),(#254079,#254080),(#254081,#254082),(#254083,#254084),
(#254085,#254086),(#254087,#254088),(#254089,#254090),(#254091,#254092),
(#254093,#254094),(#254095,#254096),(#254097,#254098)),.UNSPECIFIED.,.F.,
 .F.,.F.,(4,2,2,2,3,4),(2,2),(0.00715902006513448,0.0624999999999996,0.0937499999999996,
0.125,0.178851909637204,0.179885911807924),(0.,0.389888890984216),
 .UNSPECIFIED.);
#2320=B_SPLINE_SURFACE_WITH_KNOTS('',3,1,((#254145,#254146),(#254147,#254148),
(#254149,#254150),(#254151,#254152),(#254153,#254154),(#254155,#254156),
(#254157,#254158),(#254159,#254160),(#254161,#254162),(#254163,#254164),
(#254165,#254166),(#254167,#254168),(#254169,#254170)),.UNSPECIFIED.,.F.,
 .F.,.F.,(4,3,2,2,2,4),(2,2),(0.388046437087233,0.391554519520268,0.5,0.625,
0.75,0.977216897116959),(0.,0.391890871143198),.UNSPECIFIED.);
#2321=B_SPLINE_SURFACE_WITH_KNOTS('',1,3,((#254186,#254187,#254188,#254189,
#254190,#254191),(#254192,#254193,#254194,#254195,#254196,#254197)),
 .UNSPECIFIED.,.F.,.F.,.F.,(2,2),(4,2,4),(0.,1.),(0.,0.5,1.),
 .UNSPECIFIED.);
#2322=B_SPLINE_SURFACE_WITH_KNOTS('',1,3,((#254235,#254236,#254237,#254238),
(#254239,#254240,#254241,#254242)),.UNSPECIFIED.,.F.,.F.,.F.,(2,2),(4,4),
(0.,1.),(0.,1.),.UNSPECIFIED.);
#2323=B_SPLINE_SURFACE_WITH_KNOTS('',1,3,((#254264,#254265,#254266,#254267,
#254268,#254269),(#254270,#254271,#254272,#254273,#254274,#254275),(#254276,
#254277,#254278,#254279,#254280,#254281)),.UNSPECIFIED.,.F.,.F.,.F.,(2,
1,2),(4,2,4),(0.,1.,1.01),(0.,0.5,1.),.UNSPECIFIED.);
#2324=B_SPLINE_SURFACE_WITH_KNOTS('',3,1,((#254341,#254342),(#254343,#254344),
(#254345,#254346),(#254347,#254348)),.UNSPECIFIED.,.F.,.F.,.F.,(4,4),(2,
2),(0.,1.),(0.,0.467277093743421),.UNSPECIFIED.);
#2325=B_SPLINE_SURFACE_WITH_KNOTS('',1,3,((#254367,#254368,#254369,#254370,
#254371,#254372,#254373,#254374,#254375,#254376,#254377,#254378,#254379,
#254380,#254381,#254382,#254383,#254384,#254385,#254386,#254387,#254388,
#254389,#254390,#254391,#254392,#254393,#254394,#254395,#254396,#254397,
#254398,#254399,#254400,#254401,#254402,#254403,#254404,#254405,#254406,
#254407,#254408,#254409,#254410,#254411,#254412,#254413,#254414,#254415,
#254416,#254417,#254418,#254419,#254420,#254421,#254422,#254423,#254424),
(#254425,#254426,#254427,#254428,#254429,#254430,#254431,#254432,#254433,
#254434,#254435,#254436,#254437,#254438,#254439,#254440,#254441,#254442,
#254443,#254444,#254445,#254446,#254447,#254448,#254449,#254450,#254451,
#254452,#254453,#254454,#254455,#254456,#254457,#254458,#254459,#254460,
#254461,#254462,#254463,#254464,#254465,#254466,#254467,#254468,#254469,
#254470,#254471,#254472,#254473,#254474,#254475,#254476,#254477,#254478,
#254479,#254480,#254481,#254482),(#254483,#254484,#254485,#254486,#254487,
#254488,#254489,#254490,#254491,#254492,#254493,#254494,#254495,#254496,
#254497,#254498,#254499,#254500,#254501,#254502,#254503,#254504,#254505,
#254506,#254507,#254508,#254509,#254510,#254511,#254512,#254513,#254514,
#254515,#254516,#254517,#254518,#254519,#254520,#254521,#254522,#254523,
#254524,#254525,#254526,#254527,#254528,#254529,#254530,#254531,#254532,
#254533,#254534,#254535,#254536,#254537,#254538,#254539,#254540)),
 .UNSPECIFIED.,.F.,.F.,.F.,(2,1,2),(4,2,2,2,2,2,2,2,2,2,2,2,2,2,2,2,2,2,
2,2,2,2,2,2,2,2,2,2,4),(0.,1.,1.01),(-4.72470081333927E-6,0.015625,0.0234375,
0.02734375,0.029296875,0.03125,0.046875,0.0546875,0.0625,0.09375,0.125,
0.1875,0.25,0.375,0.5,0.625,0.75,0.8125,0.84375,0.875,0.90625,0.921875,
0.9375,0.953125,0.9609375,0.96484375,0.966796875,0.96875,1.00000472470081),
 .UNSPECIFIED.);
#2326=B_SPLINE_SURFACE_WITH_KNOTS('',3,1,((#254606,#254607),(#254608,#254609),
(#254610,#254611),(#254612,#254613),(#254614,#254615),(#254616,#254617),
(#254618,#254619),(#254620,#254621),(#254622,#254623),(#254624,#254625)),
 .UNSPECIFIED.,.F.,.F.,.F.,(4,2,2,2,4),(2,2),(0.812252261598303,0.8125,
0.875,0.9375,0.993631705994321),(0.,0.391024506770211),.UNSPECIFIED.);
#2327=B_SPLINE_SURFACE_WITH_KNOTS('',3,1,((#254673,#254674),(#254675,#254676),
(#254677,#254678),(#254679,#254680),(#254681,#254682),(#254683,#254684),
(#254685,#254686),(#254687,#254688),(#254689,#254690),(#254691,#254692)),
 .UNSPECIFIED.,.F.,.F.,.F.,(4,2,2,2,4),(2,2),(0.0262685954212661,0.249999999999999,
0.374999999999999,0.499999999999999,0.61197075904938),(0.,0.391254301603851),
 .UNSPECIFIED.);
#2328=B_SPLINE_SURFACE_WITH_KNOTS('',1,3,((#254742,#254743,#254744,#254745,
#254746,#254747),(#254748,#254749,#254750,#254751,#254752,#254753)),
 .UNSPECIFIED.,.F.,.F.,.F.,(2,2),(4,2,4),(0.,1.00000065209031),(0.,0.5,
1.),.UNSPECIFIED.);
#2329=B_SPLINE_SURFACE_WITH_KNOTS('',1,3,((#254780,#254781,#254782,#254783),
(#254784,#254785,#254786,#254787)),.UNSPECIFIED.,.F.,.F.,.F.,(2,2),(4,4),
(0.,1.),(0.,1.),.UNSPECIFIED.);
#2330=FACE_BOUND('',#13894,.T.);
#2331=FACE_BOUND('',#13895,.T.);
#2332=FACE_BOUND('',#13924,.T.);
#2333=FACE_BOUND('',#13925,.T.);
#2334=FACE_BOUND('',#14121,.T.);
#2335=FACE_BOUND('',#14122,.T.);
#2336=FACE_BOUND('',#14127,.T.);
#2337=FACE_BOUND('',#14135,.T.);
#2338=FACE_BOUND('',#14165,.T.);
#2339=FACE_BOUND('',#14166,.T.);
#2340=FACE_BOUND('',#14570,.T.);
#2341=FACE_BOUND('',#14573,.T.);
#2342=FACE_BOUND('',#14577,.T.);
#2343=FACE_BOUND('',#14580,.T.);
#2344=FACE_BOUND('',#14603,.T.);
#2345=FACE_BOUND('',#14607,.T.);
#2346=FACE_BOUND('',#14669,.T.);
#2347=FACE_BOUND('',#14676,.T.);
#2348=FACE_BOUND('',#14745,.T.);
#2349=FACE_BOUND('',#14751,.T.);
#2350=FACE_BOUND('',#14779,.T.);
#2351=FACE_BOUND('',#14780,.T.);
#2352=FACE_BOUND('',#14781,.T.);
#2353=FACE_BOUND('',#14782,.T.);
#2354=FACE_BOUND('',#14783,.T.);
#2355=FACE_BOUND('',#14784,.T.);
#2356=FACE_BOUND('',#14785,.T.);
#2357=FACE_BOUND('',#14786,.T.);
#2358=FACE_BOUND('',#14787,.T.);
#2359=FACE_BOUND('',#14788,.T.);
#2360=FACE_BOUND('',#14789,.T.);
#2361=FACE_BOUND('',#14790,.T.);
#2362=FACE_BOUND('',#14791,.T.);
#2363=FACE_BOUND('',#14792,.T.);
#2364=FACE_BOUND('',#14793,.T.);
#2365=FACE_BOUND('',#14794,.T.);
#2366=FACE_BOUND('',#14795,.T.);
#2367=FACE_BOUND('',#14796,.T.);
#2368=FACE_BOUND('',#14797,.T.);
#2369=FACE_BOUND('',#14798,.T.);
#2370=FACE_BOUND('',#14799,.T.);
#2371=FACE_BOUND('',#14800,.T.);
#2372=FACE_BOUND('',#14801,.T.);
#2373=FACE_BOUND('',#14802,.T.);
#2374=FACE_BOUND('',#14803,.T.);
#2375=FACE_BOUND('',#14804,.T.);
#2376=FACE_BOUND('',#14805,.T.);
#2377=FACE_BOUND('',#14806,.T.);
#2378=FACE_BOUND('',#14807,.T.);
#2379=FACE_BOUND('',#14808,.T.);
#2380=FACE_BOUND('',#14809,.T.);
#2381=FACE_BOUND('',#14810,.T.);
#2382=FACE_BOUND('',#14811,.T.);
#2383=FACE_BOUND('',#14812,.T.);
#2384=FACE_BOUND('',#14813,.T.);
#2385=FACE_BOUND('',#14814,.T.);
#2386=FACE_BOUND('',#14815,.T.);
#2387=FACE_BOUND('',#14816,.T.);
#2388=FACE_BOUND('',#14817,.T.);
#2389=FACE_BOUND('',#14818,.T.);
#2390=FACE_BOUND('',#14819,.T.);
#2391=FACE_BOUND('',#14820,.T.);
#2392=FACE_BOUND('',#14821,.T.);
#2393=FACE_BOUND('',#14822,.T.);
#2394=FACE_BOUND('',#14823,.T.);
#2395=FACE_BOUND('',#14824,.T.);
#2396=FACE_BOUND('',#14825,.T.);
#2397=FACE_BOUND('',#14826,.T.);
#2398=FACE_BOUND('',#14827,.T.);
#2399=FACE_BOUND('',#14828,.T.);
#2400=FACE_BOUND('',#14829,.T.);
#2401=FACE_BOUND('',#14830,.T.);
#2402=FACE_BOUND('',#14831,.T.);
#2403=FACE_BOUND('',#14832,.T.);
#2404=FACE_BOUND('',#14833,.T.);
#2405=FACE_BOUND('',#14834,.T.);
#2406=FACE_BOUND('',#14835,.T.);
#2407=FACE_BOUND('',#14836,.T.);
#2408=FACE_BOUND('',#14837,.T.);
#2409=FACE_BOUND('',#14838,.T.);
#2410=FACE_BOUND('',#14839,.T.);
#2411=FACE_BOUND('',#14840,.T.);
#2412=FACE_BOUND('',#14841,.T.);
#2413=FACE_BOUND('',#14842,.T.);
#2414=FACE_BOUND('',#14843,.T.);
#2415=FACE_BOUND('',#14844,.T.);
#2416=FACE_BOUND('',#14845,.T.);
#2417=FACE_BOUND('',#14846,.T.);
#2418=FACE_BOUND('',#14847,.T.);
#2419=FACE_BOUND('',#14848,.T.);
#2420=FACE_BOUND('',#14849,.T.);
#2421=FACE_BOUND('',#14850,.T.);
#2422=FACE_BOUND('',#14851,.T.);
#2423=FACE_BOUND('',#14852,.T.);
#2424=FACE_BOUND('',#14853,.T.);
#2425=FACE_BOUND('',#14854,.T.);
#2426=FACE_BOUND('',#14855,.T.);
#2427=FACE_BOUND('',#14856,.T.);
#2428=FACE_BOUND('',#14857,.T.);
#2429=FACE_BOUND('',#14858,.T.);
#2430=FACE_BOUND('',#14859,.T.);
#2431=FACE_BOUND('',#14860,.T.);
#2432=FACE_BOUND('',#14861,.T.);
#2433=FACE_BOUND('',#14862,.T.);
#2434=FACE_BOUND('',#14863,.T.);
#2435=FACE_BOUND('',#14864,.T.);
#2436=FACE_BOUND('',#14865,.T.);
#2437=FACE_BOUND('',#14866,.T.);
#2438=FACE_BOUND('',#14867,.T.);
#2439=FACE_BOUND('',#14868,.T.);
#2440=FACE_BOUND('',#14869,.T.);
#2441=FACE_BOUND('',#14870,.T.);
#2442=FACE_BOUND('',#14871,.T.);
#2443=FACE_BOUND('',#14872,.T.);
#2444=FACE_BOUND('',#14873,.T.);
#2445=FACE_BOUND('',#14874,.T.);
#2446=FACE_BOUND('',#14875,.T.);
#2447=FACE_BOUND('',#14876,.T.);
#2448=FACE_BOUND('',#14877,.T.);
#2449=FACE_BOUND('',#14878,.T.);
#2450=FACE_BOUND('',#14879,.T.);
#2451=FACE_BOUND('',#14880,.T.);
#2452=FACE_BOUND('',#14881,.T.);
#2453=FACE_BOUND('',#14882,.T.);
#2454=FACE_BOUND('',#14883,.T.);
#2455=FACE_BOUND('',#14884,.T.);
#2456=FACE_BOUND('',#14885,.T.);
#2457=FACE_BOUND('',#14886,.T.);
#2458=FACE_BOUND('',#14887,.T.);
#2459=FACE_BOUND('',#14888,.T.);
#2460=FACE_BOUND('',#14889,.T.);
#2461=FACE_BOUND('',#14890,.T.);
#2462=FACE_BOUND('',#14891,.T.);
#2463=FACE_BOUND('',#14892,.T.);
#2464=FACE_BOUND('',#14893,.T.);
#2465=FACE_BOUND('',#14894,.T.);
#2466=FACE_BOUND('',#14895,.T.);
#2467=FACE_BOUND('',#14896,.T.);
#2468=FACE_BOUND('',#14897,.T.);
#2469=FACE_BOUND('',#14898,.T.);
#2470=FACE_BOUND('',#14899,.T.);
#2471=FACE_BOUND('',#14900,.T.);
#2472=FACE_BOUND('',#14901,.T.);
#2473=FACE_BOUND('',#14902,.T.);
#2474=FACE_BOUND('',#14903,.T.);
#2475=FACE_BOUND('',#14904,.T.);
#2476=FACE_BOUND('',#14905,.T.);
#2477=FACE_BOUND('',#14906,.T.);
#2478=FACE_BOUND('',#14907,.T.);
#2479=FACE_BOUND('',#14908,.T.);
#2480=FACE_BOUND('',#14909,.T.);
#2481=FACE_BOUND('',#14910,.T.);
#2482=FACE_BOUND('',#14911,.T.);
#2483=FACE_BOUND('',#14912,.T.);
#2484=FACE_BOUND('',#14913,.T.);
#2485=FACE_BOUND('',#14914,.T.);
#2486=FACE_BOUND('',#14915,.T.);
#2487=FACE_BOUND('',#14916,.T.);
#2488=FACE_BOUND('',#14917,.T.);
#2489=FACE_BOUND('',#14918,.T.);
#2490=FACE_BOUND('',#14919,.T.);
#2491=FACE_BOUND('',#14920,.T.);
#2492=FACE_BOUND('',#14921,.T.);
#2493=FACE_BOUND('',#14922,.T.);
#2494=FACE_BOUND('',#14923,.T.);
#2495=FACE_BOUND('',#14924,.T.);
#2496=FACE_BOUND('',#14925,.T.);
#2497=FACE_BOUND('',#14926,.T.);
#2498=FACE_BOUND('',#14927,.T.);
#2499=FACE_BOUND('',#14928,.T.);
#2500=FACE_BOUND('',#14929,.T.);
#2501=FACE_BOUND('',#14930,.T.);
#2502=FACE_BOUND('',#14931,.T.);
#2503=FACE_BOUND('',#14932,.T.);
#2504=FACE_BOUND('',#14933,.T.);
#2505=FACE_BOUND('',#14934,.T.);
#2506=FACE_BOUND('',#14935,.T.);
#2507=FACE_BOUND('',#14936,.T.);
#2508=FACE_BOUND('',#14937,.T.);
#2509=FACE_BOUND('',#14938,.T.);
#2510=FACE_BOUND('',#14939,.T.);
#2511=FACE_BOUND('',#14940,.T.);
#2512=FACE_BOUND('',#14941,.T.);
#2513=FACE_BOUND('',#14942,.T.);
#2514=FACE_BOUND('',#14943,.T.);
#2515=FACE_BOUND('',#14944,.T.);
#2516=FACE_BOUND('',#14945,.T.);
#2517=FACE_BOUND('',#14946,.T.);
#2518=FACE_BOUND('',#14947,.T.);
#2519=FACE_BOUND('',#14948,.T.);
#2520=FACE_BOUND('',#14949,.T.);
#2521=FACE_BOUND('',#14950,.T.);
#2522=FACE_BOUND('',#14951,.T.);
#2523=FACE_BOUND('',#14952,.T.);
#2524=FACE_BOUND('',#14953,.T.);
#2525=FACE_BOUND('',#14954,.T.);
#2526=FACE_BOUND('',#14955,.T.);
#2527=FACE_BOUND('',#14957,.T.);
#2528=FACE_BOUND('',#14958,.T.);
#2529=FACE_BOUND('',#14959,.T.);
#2530=FACE_BOUND('',#14960,.T.);
#2531=FACE_BOUND('',#14961,.T.);
#2532=FACE_BOUND('',#14962,.T.);
#2533=FACE_BOUND('',#14963,.T.);
#2534=FACE_BOUND('',#14964,.T.);
#2535=FACE_BOUND('',#14965,.T.);
#2536=FACE_BOUND('',#14966,.T.);
#2537=FACE_BOUND('',#14967,.T.);
#2538=FACE_BOUND('',#14968,.T.);
#2539=FACE_BOUND('',#14969,.T.);
#2540=FACE_BOUND('',#14970,.T.);
#2541=FACE_BOUND('',#14971,.T.);
#2542=FACE_BOUND('',#14972,.T.);
#2543=FACE_BOUND('',#14973,.T.);
#2544=FACE_BOUND('',#14974,.T.);
#2545=FACE_BOUND('',#14975,.T.);
#2546=FACE_BOUND('',#14976,.T.);
#2547=FACE_BOUND('',#14977,.T.);
#2548=FACE_BOUND('',#14978,.T.);
#2549=FACE_BOUND('',#14979,.T.);
#2550=FACE_BOUND('',#14980,.T.);
#2551=FACE_BOUND('',#14981,.T.);
#2552=FACE_BOUND('',#14982,.T.);
#2553=FACE_BOUND('',#14983,.T.);
#2554=FACE_BOUND('',#14984,.T.);
#2555=FACE_BOUND('',#14985,.T.);
#2556=FACE_BOUND('',#14986,.T.);
#2557=FACE_BOUND('',#14987,.T.);
#2558=FACE_BOUND('',#14988,.T.);
#2559=FACE_BOUND('',#14989,.T.);
#2560=FACE_BOUND('',#14990,.T.);
#2561=FACE_BOUND('',#14991,.T.);
#2562=FACE_BOUND('',#14992,.T.);
#2563=FACE_BOUND('',#14993,.T.);
#2564=FACE_BOUND('',#14994,.T.);
#2565=FACE_BOUND('',#14995,.T.);
#2566=FACE_BOUND('',#14996,.T.);
#2567=FACE_BOUND('',#14997,.T.);
#2568=FACE_BOUND('',#14998,.T.);
#2569=FACE_BOUND('',#14999,.T.);
#2570=FACE_BOUND('',#15000,.T.);
#2571=FACE_BOUND('',#15001,.T.);
#2572=FACE_BOUND('',#15002,.T.);
#2573=FACE_BOUND('',#15003,.T.);
#2574=FACE_BOUND('',#15004,.T.);
#2575=FACE_BOUND('',#15005,.T.);
#2576=FACE_BOUND('',#15006,.T.);
#2577=FACE_BOUND('',#15007,.T.);
#2578=FACE_BOUND('',#15008,.T.);
#2579=FACE_BOUND('',#15009,.T.);
#2580=FACE_BOUND('',#15010,.T.);
#2581=FACE_BOUND('',#15011,.T.);
#2582=FACE_BOUND('',#15012,.T.);
#2583=FACE_BOUND('',#15013,.T.);
#2584=FACE_BOUND('',#15014,.T.);
#2585=FACE_BOUND('',#15015,.T.);
#2586=FACE_BOUND('',#15016,.T.);
#2587=FACE_BOUND('',#15017,.T.);
#2588=FACE_BOUND('',#15018,.T.);
#2589=FACE_BOUND('',#15019,.T.);
#2590=FACE_BOUND('',#15020,.T.);
#2591=FACE_BOUND('',#15021,.T.);
#2592=FACE_BOUND('',#15022,.T.);
#2593=FACE_BOUND('',#15023,.T.);
#2594=FACE_BOUND('',#15024,.T.);
#2595=FACE_BOUND('',#15025,.T.);
#2596=FACE_BOUND('',#15026,.T.);
#2597=FACE_BOUND('',#15027,.T.);
#2598=FACE_BOUND('',#15028,.T.);
#2599=FACE_BOUND('',#15029,.T.);
#2600=FACE_BOUND('',#15030,.T.);
#2601=FACE_BOUND('',#15031,.T.);
#2602=FACE_BOUND('',#15032,.T.);
#2603=FACE_BOUND('',#15033,.T.);
#2604=FACE_BOUND('',#15034,.T.);
#2605=FACE_BOUND('',#15035,.T.);
#2606=FACE_BOUND('',#15036,.T.);
#2607=FACE_BOUND('',#15037,.T.);
#2608=FACE_BOUND('',#15038,.T.);
#2609=FACE_BOUND('',#15039,.T.);
#2610=FACE_BOUND('',#15040,.T.);
#2611=FACE_BOUND('',#15041,.T.);
#2612=FACE_BOUND('',#15042,.T.);
#2613=FACE_BOUND('',#15043,.T.);
#2614=FACE_BOUND('',#15044,.T.);
#2615=FACE_BOUND('',#15045,.T.);
#2616=FACE_BOUND('',#15046,.T.);
#2617=FACE_BOUND('',#15047,.T.);
#2618=FACE_BOUND('',#15048,.T.);
#2619=FACE_BOUND('',#15049,.T.);
#2620=FACE_BOUND('',#15050,.T.);
#2621=FACE_BOUND('',#15051,.T.);
#2622=FACE_BOUND('',#15052,.T.);
#2623=FACE_BOUND('',#15053,.T.);
#2624=FACE_BOUND('',#15054,.T.);
#2625=FACE_BOUND('',#15055,.T.);
#2626=FACE_BOUND('',#15056,.T.);
#2627=FACE_BOUND('',#15057,.T.);
#2628=FACE_BOUND('',#15058,.T.);
#2629=FACE_BOUND('',#15059,.T.);
#2630=FACE_BOUND('',#15060,.T.);
#2631=FACE_BOUND('',#15061,.T.);
#2632=FACE_BOUND('',#15062,.T.);
#2633=FACE_BOUND('',#15063,.T.);
#2634=FACE_BOUND('',#15064,.T.);
#2635=FACE_BOUND('',#15065,.T.);
#2636=FACE_BOUND('',#15066,.T.);
#2637=FACE_BOUND('',#15067,.T.);
#2638=FACE_BOUND('',#15068,.T.);
#2639=FACE_BOUND('',#15069,.T.);
#2640=FACE_BOUND('',#15070,.T.);
#2641=FACE_BOUND('',#15071,.T.);
#2642=FACE_BOUND('',#15072,.T.);
#2643=FACE_BOUND('',#15073,.T.);
#2644=FACE_BOUND('',#15074,.T.);
#2645=FACE_BOUND('',#15075,.T.);
#2646=FACE_BOUND('',#15076,.T.);
#2647=FACE_BOUND('',#15077,.T.);
#2648=FACE_BOUND('',#15078,.T.);
#2649=FACE_BOUND('',#15079,.T.);
#2650=FACE_BOUND('',#15080,.T.);
#2651=FACE_BOUND('',#15081,.T.);
#2652=FACE_BOUND('',#15082,.T.);
#2653=FACE_BOUND('',#15083,.T.);
#2654=FACE_BOUND('',#15084,.T.);
#2655=FACE_BOUND('',#15085,.T.);
#2656=FACE_BOUND('',#15086,.T.);
#2657=FACE_BOUND('',#15087,.T.);
#2658=FACE_BOUND('',#15088,.T.);
#2659=FACE_BOUND('',#15089,.T.);
#2660=FACE_BOUND('',#15090,.T.);
#2661=FACE_BOUND('',#15091,.T.);
#2662=FACE_BOUND('',#15092,.T.);
#2663=FACE_BOUND('',#15093,.T.);
#2664=FACE_BOUND('',#15094,.T.);
#2665=FACE_BOUND('',#15095,.T.);
#2666=FACE_BOUND('',#15096,.T.);
#2667=FACE_BOUND('',#15097,.T.);
#2668=FACE_BOUND('',#15098,.T.);
#2669=FACE_BOUND('',#15099,.T.);
#2670=FACE_BOUND('',#15100,.T.);
#2671=FACE_BOUND('',#15101,.T.);
#2672=FACE_BOUND('',#15102,.T.);
#2673=FACE_BOUND('',#15103,.T.);
#2674=FACE_BOUND('',#15104,.T.);
#2675=FACE_BOUND('',#15105,.T.);
#2676=FACE_BOUND('',#15106,.T.);
#2677=FACE_BOUND('',#15107,.T.);
#2678=FACE_BOUND('',#15108,.T.);
#2679=FACE_BOUND('',#15109,.T.);
#2680=FACE_BOUND('',#15110,.T.);
#2681=FACE_BOUND('',#15111,.T.);
#2682=FACE_BOUND('',#15112,.T.);
#2683=FACE_BOUND('',#15113,.T.);
#2684=FACE_BOUND('',#15114,.T.);
#2685=FACE_BOUND('',#15115,.T.);
#2686=FACE_BOUND('',#15116,.T.);
#2687=FACE_BOUND('',#15117,.T.);
#2688=FACE_BOUND('',#15118,.T.);
#2689=FACE_BOUND('',#15119,.T.);
#2690=FACE_BOUND('',#15120,.T.);
#2691=FACE_BOUND('',#15121,.T.);
#2692=FACE_BOUND('',#15122,.T.);
#2693=FACE_BOUND('',#15123,.T.);
#2694=FACE_BOUND('',#15124,.T.);
#2695=FACE_BOUND('',#15125,.T.);
#2696=FACE_BOUND('',#15126,.T.);
#2697=FACE_BOUND('',#15127,.T.);
#2698=FACE_BOUND('',#15128,.T.);
#2699=FACE_BOUND('',#15129,.T.);
#2700=FACE_BOUND('',#15130,.T.);
#2701=FACE_BOUND('',#15131,.T.);
#2702=FACE_BOUND('',#15132,.T.);
#2703=FACE_BOUND('',#15133,.T.);
#2704=FACE_BOUND('',#15134,.T.);
#2705=FACE_BOUND('',#15135,.T.);
#2706=FACE_BOUND('',#15136,.T.);
#2707=FACE_BOUND('',#15137,.T.);
#2708=FACE_BOUND('',#15138,.T.);
#2709=FACE_BOUND('',#15139,.T.);
#2710=FACE_BOUND('',#15140,.T.);
#2711=FACE_BOUND('',#15141,.T.);
#2712=FACE_BOUND('',#15329,.T.);
#2713=FACE_BOUND('',#15331,.T.);
#2714=FACE_BOUND('',#15333,.T.);
#2715=FACE_BOUND('',#16611,.T.);
#2716=FACE_BOUND('',#16614,.T.);
#2717=FACE_BOUND('',#16616,.T.);
#2718=FACE_BOUND('',#16625,.T.);
#2719=FACE_BOUND('',#16628,.T.);
#2720=FACE_BOUND('',#16630,.T.);
#2721=FACE_BOUND('',#16635,.T.);
#2722=FACE_BOUND('',#16638,.T.);
#2723=FACE_BOUND('',#16751,.T.);
#2724=FACE_BOUND('',#16762,.T.);
#2725=FACE_BOUND('',#16771,.T.);
#2726=FACE_BOUND('',#16773,.T.);
#2727=FACE_BOUND('',#16796,.T.);
#2728=FACE_BOUND('',#16798,.T.);
#2729=FACE_BOUND('',#16821,.T.);
#2730=FACE_BOUND('',#16836,.T.);
#2731=FACE_BOUND('',#16870,.T.);
#2732=FACE_BOUND('',#16877,.T.);
#2733=FACE_BOUND('',#16922,.T.);
#2734=FACE_BOUND('',#16927,.T.);
#2735=FACE_BOUND('',#16930,.T.);
#2736=FACE_BOUND('',#16939,.T.);
#2737=FACE_BOUND('',#16942,.T.);
#2738=FACE_BOUND('',#17044,.T.);
#2739=FACE_BOUND('',#17138,.T.);
#2740=FACE_BOUND('',#17191,.T.);
#2741=FACE_BOUND('',#17389,.T.);
#2742=FACE_BOUND('',#17567,.T.);
#2743=FACE_BOUND('',#17568,.T.);
#2744=FACE_BOUND('',#17569,.T.);
#2745=FACE_BOUND('',#17581,.T.);
#2746=FACE_BOUND('',#17582,.T.);
#2747=FACE_BOUND('',#17583,.T.);
#2748=FACE_BOUND('',#17584,.T.);
#2749=FACE_BOUND('',#17585,.T.);
#2750=FACE_BOUND('',#17586,.T.);
#2751=FACE_BOUND('',#17587,.T.);
#2752=FACE_BOUND('',#17689,.T.);
#2753=FACE_BOUND('',#17690,.T.);
#2754=FACE_BOUND('',#17691,.T.);
#2755=FACE_BOUND('',#17692,.T.);
#2756=FACE_BOUND('',#17934,.T.);
#2757=FACE_BOUND('',#17935,.T.);
#2758=FACE_BOUND('',#17936,.T.);
#2759=FACE_BOUND('',#17966,.T.);
#2760=FACE_BOUND('',#18021,.T.);
#2761=FACE_BOUND('',#18022,.T.);
#2762=FACE_BOUND('',#18023,.T.);
#2763=FACE_BOUND('',#18024,.T.);
#2764=FACE_BOUND('',#18025,.T.);
#2765=FACE_BOUND('',#18026,.T.);
#2766=FACE_BOUND('',#18072,.T.);
#2767=FACE_BOUND('',#18074,.T.);
#2768=FACE_BOUND('',#18075,.T.);
#2769=FACE_BOUND('',#18119,.T.);
#2770=FACE_BOUND('',#18122,.T.);
#2771=FACE_BOUND('',#18124,.T.);
#2772=FACE_BOUND('',#18142,.T.);
#2773=FACE_BOUND('',#18158,.T.);
#2774=FACE_BOUND('',#18160,.T.);
#2775=FACE_BOUND('',#18162,.T.);
#2776=FACE_BOUND('',#18165,.T.);
#2777=FACE_BOUND('',#18169,.T.);
#2778=FACE_BOUND('',#18173,.T.);
#2779=FACE_BOUND('',#18178,.T.);
#2780=FACE_BOUND('',#18179,.T.);
#2781=FACE_BOUND('',#18180,.T.);
#2782=FACE_BOUND('',#18181,.T.);
#2783=FACE_BOUND('',#18182,.T.);
#2784=FACE_BOUND('',#18189,.T.);
#2785=FACE_BOUND('',#18190,.T.);
#2786=FACE_BOUND('',#18191,.T.);
#2787=FACE_BOUND('',#18192,.T.);
#2788=FACE_BOUND('',#18193,.T.);
#2789=FACE_BOUND('',#18235,.T.);
#2790=FACE_BOUND('',#18238,.T.);
#2791=FACE_BOUND('',#18244,.T.);
#2792=FACE_BOUND('',#18258,.T.);
#2793=FACE_BOUND('',#18268,.T.);
#2794=FACE_BOUND('',#18271,.T.);
#2795=FACE_BOUND('',#18276,.T.);
#2796=FACE_BOUND('',#18282,.T.);
#2797=FACE_BOUND('',#18289,.T.);
#2798=FACE_BOUND('',#18290,.T.);
#2799=FACE_BOUND('',#18298,.T.);
#2800=FACE_BOUND('',#18328,.T.);
#2801=FACE_BOUND('',#18332,.T.);
#2802=FACE_BOUND('',#18334,.T.);
#2803=FACE_BOUND('',#18343,.T.);
#2804=FACE_BOUND('',#18382,.T.);
#2805=B_SPLINE_CURVE_WITH_KNOTS('',3,(#101499,#101500,#101501,#101502,#101503,
#101504),.UNSPECIFIED.,.F.,.F.,(4,2,4),(5.82160279524622,6.0523940512129,
6.28318530717959),.UNSPECIFIED.);
#2806=B_SPLINE_CURVE_WITH_KNOTS('',3,(#101506,#101507,#101508,#101509,#101510,
#101511),.UNSPECIFIED.,.F.,.F.,(4,2,4),(1.32169407693471E-15,0.230791255966689,
0.461582511933377),.UNSPECIFIED.);
#2807=B_SPLINE_CURVE_WITH_KNOTS('',3,(#101523,#101524,#101525,#101526,#101527,
#101528),.UNSPECIFIED.,.F.,.F.,(4,2,4),(1.32169407693471E-15,0.230791255966689,
0.461582511933377),.UNSPECIFIED.);
#2808=B_SPLINE_CURVE_WITH_KNOTS('',3,(#101530,#101531,#101532,#101533,#101534,
#101535),.UNSPECIFIED.,.F.,.F.,(4,2,4),(5.82160279524622,6.0523940512129,
6.28318530717959),.UNSPECIFIED.);
#2809=B_SPLINE_CURVE_WITH_KNOTS('',3,(#101557,#101558,#101559,#101560),
 .UNSPECIFIED.,.F.,.F.,(4,4),(0.,0.0137816253831326),.UNSPECIFIED.);
#2810=B_SPLINE_CURVE_WITH_KNOTS('',3,(#101567,#101568,#101569,#101570),
 .UNSPECIFIED.,.F.,.F.,(4,4),(0.,0.0137816256134689),.UNSPECIFIED.);
#2811=B_SPLINE_CURVE_WITH_KNOTS('',3,(#101579,#101580,#101581,#101582),
 .UNSPECIFIED.,.F.,.F.,(4,4),(0.,0.0137816253831326),.UNSPECIFIED.);
#2812=B_SPLINE_CURVE_WITH_KNOTS('',3,(#101589,#101590,#101591,#101592),
 .UNSPECIFIED.,.F.,.F.,(4,4),(0.,0.0137816256134689),.UNSPECIFIED.);
#2813=B_SPLINE_CURVE_WITH_KNOTS('',3,(#101630,#101631,#101632,#101633,#101634,
#101635,#101636,#101637,#101638,#101639,#101640,#101641,#101642,#101643,
#101644,#101645,#101646,#101647,#101648,#101649,#101650,#101651,#101652,
#101653,#101654,#101655,#101656,#101657,#101658,#101659,#101660,#101661,
#101662,#101663,#101664,#101665,#101666,#101667,#101668,#101669,#101670,
#101671,#101672,#101673,#101674,#101675,#101676,#101677,#101678,#101679,
#101680,#101681),.UNSPECIFIED.,.F.,.F.,(4,3,3,3,3,3,3,3,3,3,3,3,3,3,3,3,
3,4),(-1.,-0.923367764709005,-0.8456781335033,-0.769036296061123,-0.714285714285714,
-0.652789317464551,-0.592631412185779,-0.571428571428571,-0.571280735624785,
-0.498230149219598,-0.423642932292901,-0.34915700892432,-0.285714285714286,
-0.28528834197628,-0.210621233968684,-0.135667038757802,-0.0614057180694046,
0.),.UNSPECIFIED.);
#2814=B_SPLINE_CURVE_WITH_KNOTS('',3,(#101683,#101684,#101685,#101686,#101687,
#101688,#101689,#101690,#101691,#101692,#101693,#101694,#101695,#101696,
#101697,#101698,#101699,#101700,#101701,#101702,#101703,#101704,#101705,
#101706,#101707,#101708,#101709,#101710,#101711,#101712,#101713,#101714,
#101715,#101716,#101717,#101718),.UNSPECIFIED.,.F.,.F.,(4,2,2,2,2,2,2,2,
2,2,2,2,2,2,2,2,2,4),(0.,0.0930605896407229,0.184655442600799,0.276248088637988,
0.36783867762571,0.459427359401926,0.551014283771717,0.642599600509793,
0.73418345936314,0.828531706224193,0.92012474020322,1.01171375569216,1.10329935195565,
1.19488212801914,1.28647194169215,1.37805526298295,1.46963975508497,1.48896943425157),
 .UNSPECIFIED.);
#2815=B_SPLINE_CURVE_WITH_KNOTS('',3,(#101719,#101720,#101721,#101722,#101723),
 .UNSPECIFIED.,.F.,.F.,(4,1,4),(-1.,-0.648668829905917,-0.180227269780473),
 .UNSPECIFIED.);
#2816=B_SPLINE_CURVE_WITH_KNOTS('',3,(#101761,#101762,#101763,#101764,#101765,
#101766,#101767,#101768,#101769,#101770,#101771,#101772,#101773,#101774,
#101775,#101776,#101777,#101778,#101779,#101780,#101781,#101782,#101783,
#101784,#101785,#101786,#101787,#101788,#101789,#101790,#101791,#101792,
#101793,#101794,#101795,#101796,#101797,#101798,#101799,#101800,#101801,
#101802,#101803,#101804,#101805,#101806,#101807,#101808,#101809,#101810,
#101811,#101812),.UNSPECIFIED.,.F.,.F.,(4,3,3,3,3,3,3,3,3,3,3,3,3,3,3,3,
3,4),(-1.,-0.923376565471441,-0.84569360577456,-0.769054559012958,-0.714285714285714,
-0.65277762884762,-0.592607569202337,-0.571428571428571,-0.571278438268774,
-0.498214339910162,-0.423615224618911,-0.349121967964436,-0.285714285714286,
-0.28528660445065,-0.210646265780744,-0.135719784561974,-0.0614863340482526,
0.),.UNSPECIFIED.);
#2817=B_SPLINE_CURVE_WITH_KNOTS('',3,(#101814,#101815,#101816,#101817,#101818,
#101819,#101820,#101821,#101822,#101823,#101824,#101825,#101826,#101827,
#101828,#101829,#101830,#101831,#101832,#101833,#101834,#101835,#101836,
#101837,#101838,#101839,#101840,#101841,#101842,#101843,#101844,#101845,
#101846,#101847,#101848,#101849),.UNSPECIFIED.,.F.,.F.,(4,2,2,2,2,2,2,2,
2,2,2,2,2,2,2,2,2,4),(0.,0.093060589640722,0.184655442600802,0.276248088637987,
0.367838677625715,0.459427359401921,0.551014283771726,0.642599600509814,
0.734183459363132,0.828531706224184,0.920124740203226,1.01171375569219,
1.10329935195564,1.19488212801919,1.28647194169221,1.37805526298308,1.46963975508506,
1.48896943425155),.UNSPECIFIED.);
#2818=B_SPLINE_CURVE_WITH_KNOTS('',3,(#101850,#101851,#101852,#101853,#101854),
 .UNSPECIFIED.,.F.,.F.,(4,1,4),(-1.,-0.531558439874552,-0.180227269780466),
 .UNSPECIFIED.);
#2819=B_SPLINE_CURVE_WITH_KNOTS('',3,(#101858,#101859,#101860,#101861,#101862,
#101863,#101864,#101865,#101866,#101867,#101868,#101869,#101870,#101871,
#101872,#101873,#101874,#101875,#101876,#101877,#101878,#101879,#101880,
#101881,#101882,#101883,#101884,#101885,#101886,#101887,#101888,#101889,
#101890,#101891,#101892,#101893),.UNSPECIFIED.,.F.,.F.,(4,2,2,2,2,2,2,2,
2,2,2,2,2,2,2,2,2,4),(0.,0.0933294226264183,0.18518887435909,0.277046112793527,
0.368901288236104,0.460754550957633,0.552606051195942,0.644455939158416,
0.736304365024629,0.830925164649387,0.922782792146348,1.01463638954463,
1.10648655784,1.1983338977884,1.29018829567654,1.38203618242728,1.47388524337146,
1.49327076202269),.UNSPECIFIED.);
#2820=B_SPLINE_CURVE_WITH_KNOTS('',3,(#101920,#101921,#101922,#101923,#101924,
#101925,#101926,#101927,#101928,#101929,#101930,#101931,#101932,#101933,
#101934,#101935,#101936,#101937,#101938,#101939,#101940,#101941,#101942,
#101943,#101944,#101945,#101946,#101947,#101948,#101949,#101950,#101951,
#101952,#101953,#101954,#101955),.UNSPECIFIED.,.F.,.F.,(4,2,2,2,2,2,2,2,
2,2,2,2,2,2,2,2,2,4),(0.,0.0933294226264181,0.185188874359082,0.27704611279352,
0.368901288236097,0.46075455095761,0.552606051195919,0.644455939158376,
0.736304365024564,0.83092516464933,0.922782792146288,1.01463638954457,1.10648655783996,
1.19833389778831,1.29018829567646,1.38203618242727,1.47388524337147,1.49327076202269),
 .UNSPECIFIED.);
#2821=B_SPLINE_CURVE_WITH_KNOTS('',3,(#101960,#101961,#101962,#101963,#101964,
#101965,#101966,#101967,#101968,#101969,#101970,#101971,#101972,#101973,
#101974,#101975,#101976,#101977,#101978,#101979,#101980,#101981,#101982,
#101983,#101984,#101985,#101986,#101987,#101988,#101989,#101990,#101991,
#101992,#101993,#101994,#101995),.UNSPECIFIED.,.F.,.F.,(4,2,2,2,2,2,2,2,
2,2,2,2,2,2,2,2,2,4),(0.,0.0933294226264183,0.185188874359095,0.277046112793521,
0.3689012882361,0.460754550957628,0.55260605119593,0.644455939158418,0.736304365024653,
0.830925164649408,0.922782792146364,1.01463638954463,1.10648655783997,1.19833389778843,
1.29018829567657,1.38203618242734,1.47388524337156,1.49327076202269),
 .UNSPECIFIED.);
#2822=B_SPLINE_CURVE_WITH_KNOTS('',3,(#102024,#102025,#102026,#102027,#102028,
#102029,#102030,#102031,#102032,#102033,#102034,#102035,#102036,#102037,
#102038,#102039,#102040,#102041,#102042,#102043,#102044,#102045,#102046,
#102047,#102048,#102049,#102050,#102051,#102052,#102053,#102054,#102055,
#102056,#102057,#102058,#102059),.UNSPECIFIED.,.F.,.F.,(4,2,2,2,2,2,2,2,
2,2,2,2,2,2,2,2,2,4),(0.,0.0930605896407217,0.184655442600796,0.276248088637993,
0.367838677625718,0.459427359401927,0.551014283771722,0.642599600509822,
0.734183459363176,0.828531706224223,0.920124740203264,1.01171375569222,
1.10329935195566,1.19488212801917,1.28647194169218,1.37805526298302,1.46963975508506,
1.48896943425155),.UNSPECIFIED.);
#2823=B_SPLINE_CURVE_WITH_KNOTS('',3,(#102064,#102065,#102066,#102067,#102068,
#102069,#102070,#102071,#102072,#102073,#102074,#102075,#102076,#102077,
#102078,#102079,#102080,#102081,#102082,#102083,#102084,#102085,#102086,
#102087,#102088,#102089,#102090,#102091,#102092,#102093,#102094,#102095,
#102096,#102097,#102098,#102099),.UNSPECIFIED.,.F.,.F.,(4,2,2,2,2,2,2,2,
2,2,2,2,2,2,2,2,2,4),(0.,0.0933294226264183,0.18518887435908,0.27704611279352,
0.368901288236103,0.460754550957632,0.552606051195937,0.644455939158424,
0.736304365024659,0.830925164649413,0.922782792146376,1.01463638954467,
1.10648655784002,1.19833389778848,1.29018829567663,1.38203618242738,1.47388524337157,
1.49327076202269),.UNSPECIFIED.);
#2824=B_SPLINE_CURVE_WITH_KNOTS('',3,(#102102,#102103,#102104,#102105,#102106,
#102107,#102108,#102109,#102110,#102111,#102112,#102113,#102114,#102115,
#102116,#102117,#102118,#102119,#102120,#102121,#102122,#102123,#102124,
#102125,#102126,#102127,#102128,#102129,#102130,#102131,#102132,#102133,
#102134,#102135,#102136,#102137),.UNSPECIFIED.,.F.,.F.,(4,2,2,2,2,2,2,2,
2,2,2,2,2,2,2,2,2,4),(0.,0.0930605896407232,0.184655442600799,0.276248088637985,
0.367838677625702,0.459427359401917,0.551014283771695,0.642599600509766,
0.734183459363105,0.828531706224163,0.920124740203207,1.01171375569215,
1.10329935195559,1.19488212801907,1.28647194169207,1.37805526298289,1.46963975508491,
1.48896943425157),.UNSPECIFIED.);
#2825=B_SPLINE_CURVE_WITH_KNOTS('',3,(#102238,#102239,#102240,#102241,#102242,
#102243,#102244),.UNSPECIFIED.,.F.,.F.,(4,1,1,1,4),(-1.,-0.857142857142857,
-0.571428571428571,-0.285714285714286,0.),.UNSPECIFIED.);
#2826=B_SPLINE_CURVE_WITH_KNOTS('',3,(#102294,#102295,#102296,#102297,#102298,
#102299,#102300),.UNSPECIFIED.,.F.,.F.,(4,1,1,1,4),(-1.,-0.857142857142857,
-0.571428571428571,-0.285714285714286,0.),.UNSPECIFIED.);
#2827=B_SPLINE_CURVE_WITH_KNOTS('',3,(#102373,#102374,#102375,#102376,#102377,
#102378),.UNSPECIFIED.,.F.,.F.,(4,2,4),(-3.60317516552317,-3.43679565371484,
-2.68001014165643),.UNSPECIFIED.);
#2828=B_SPLINE_CURVE_WITH_KNOTS('',3,(#102432,#102433,#102434,#102435,#102436,
#102437),.UNSPECIFIED.,.F.,.F.,(4,2,4),(-3.60317516552315,-3.43679565371483,
-2.68001014165641),.UNSPECIFIED.);
#2829=B_SPLINE_CURVE_WITH_KNOTS('',3,(#102459,#102460,#102461,#102462,#102463,
#102464,#102465,#102466,#102467,#102468,#102469,#102470,#102471,#102472,
#102473,#102474,#102475,#102476,#102477,#102478),.UNSPECIFIED.,.F.,.F.,
(4,2,2,2,2,2,2,2,2,4),(5.82160279524622,5.87930060923789,5.93444481903731,
5.98955225784035,6.04463972120995,6.09972367307859,6.15484320506051,6.20998864053963,
6.26520511467609,6.28318530717959),.UNSPECIFIED.);
#2830=B_SPLINE_CURVE_WITH_KNOTS('',3,(#102512,#102513,#102514,#102515,#102516,
#102517,#102518,#102519,#102520,#102521),.UNSPECIFIED.,.F.,.F.,(4,2,2,2,
4),(0.,0.344916672861881,0.689833345723762,1.03475001858564,1.37966669144752),
 .UNSPECIFIED.);
#2831=B_SPLINE_CURVE_WITH_KNOTS('',3,(#102525,#102526,#102527,#102528,#102529,
#102530,#102531,#102532,#102533,#102534),.UNSPECIFIED.,.F.,.F.,(4,2,2,2,
4),(4.90351861573206,5.24843528859394,5.59335196145582,5.9382686343177,
6.28318530717959),.UNSPECIFIED.);
#2832=B_SPLINE_CURVE_WITH_KNOTS('',3,(#102590,#102591,#102592,#102593,#102594,
#102595,#102596,#102597,#102598,#102599),.UNSPECIFIED.,.F.,.F.,(4,2,2,2,
4),(4.90351861573206,5.24843528859394,5.59335196145582,5.9382686343177,
6.28318530717959),.UNSPECIFIED.);
#2833=B_SPLINE_CURVE_WITH_KNOTS('',3,(#102603,#102604,#102605,#102606,#102607,
#102608,#102609,#102610,#102611,#102612),.UNSPECIFIED.,.F.,.F.,(4,2,2,2,
4),(0.,0.344916672861881,0.689833345723762,1.03475001858564,1.37966669144752),
 .UNSPECIFIED.);
#2834=B_SPLINE_CURVE_WITH_KNOTS('',3,(#102634,#102635,#102636,#102637,#102638,
#102639,#102640,#102641,#102642,#102643,#102644,#102645,#102646,#102647,
#102648,#102649,#102650,#102651,#102652,#102653),.UNSPECIFIED.,.F.,.F.,
(4,2,2,2,2,2,2,2,2,4),(5.82160279524622,5.87930060923789,5.93444481903731,
5.98955225784035,6.04463972120995,6.09972367307859,6.15484320506051,6.20998864053963,
6.26520511467609,6.28318530717959),.UNSPECIFIED.);
#2835=B_SPLINE_CURVE_WITH_KNOTS('',3,(#102923,#102924,#102925,#102926),
 .UNSPECIFIED.,.F.,.F.,(4,4),(0.,0.0137740546662474),.UNSPECIFIED.);
#2836=B_SPLINE_CURVE_WITH_KNOTS('',3,(#102928,#102929,#102930,#102931),
 .UNSPECIFIED.,.F.,.F.,(4,4),(0.,0.0137740546668533),.UNSPECIFIED.);
#2837=B_SPLINE_CURVE_WITH_KNOTS('',3,(#102936,#102937,#102938,#102939),
 .UNSPECIFIED.,.F.,.F.,(4,4),(0.,0.0137740546668533),.UNSPECIFIED.);
#2838=B_SPLINE_CURVE_WITH_KNOTS('',3,(#102942,#102943,#102944,#102945),
 .UNSPECIFIED.,.F.,.F.,(4,4),(0.,0.0137740546662474),.UNSPECIFIED.);
#2839=B_SPLINE_CURVE_WITH_KNOTS('',3,(#102975,#102976,#102977,#102978,#102979,
#102980),.UNSPECIFIED.,.F.,.F.,(4,2,4),(0.,0.00567192834957656,0.0137752201817332),
 .UNSPECIFIED.);
#2840=B_SPLINE_CURVE_WITH_KNOTS('',3,(#103004,#103005,#103006,#103007,#103008,
#103009),.UNSPECIFIED.,.F.,.F.,(4,2,4),(0.,0.00567192834957656,0.0137752201817332),
 .UNSPECIFIED.);
#2841=B_SPLINE_CURVE_WITH_KNOTS('',3,(#103023,#103024,#103025,#103026,#103027,
#103028),.UNSPECIFIED.,.F.,.F.,(4,2,4),(2.92646561375237,3.27553146415124,
3.6245973145501),.UNSPECIFIED.);
#2842=B_SPLINE_CURVE_WITH_KNOTS('',3,(#103050,#103051,#103052,#103053,#103054,
#103055),.UNSPECIFIED.,.F.,.F.,(4,2,4),(2.92646561375237,3.27553146415124,
3.6245973145501),.UNSPECIFIED.);
#2843=B_SPLINE_CURVE_WITH_KNOTS('',3,(#103064,#103065,#103066,#103067,#103068,
#103069,#103070,#103071,#103072,#103073),.UNSPECIFIED.,.F.,.F.,(4,2,2,2,
4),(1.84700989045212,2.04990441599646,2.2527989415408,2.45569346708514,
2.65858799262948),.UNSPECIFIED.);
#2844=B_SPLINE_CURVE_WITH_KNOTS('',3,(#103076,#103077,#103078,#103079,#103080,
#103081,#103082,#103083,#103084,#103085),.UNSPECIFIED.,.F.,.F.,(4,2,2,2,
4),(0.483004660960312,0.685899186504648,0.88879371204899,1.09168823759333,
1.29458276313767),.UNSPECIFIED.);
#2845=B_SPLINE_CURVE_WITH_KNOTS('',3,(#103088,#103089,#103090,#103091,#103092,
#103093,#103094,#103095,#103096,#103097),.UNSPECIFIED.,.F.,.F.,(4,2,2,2,
4),(0.483004660960312,0.685899186504648,0.88879371204899,1.09168823759333,
1.29458276313767),.UNSPECIFIED.);
#2846=B_SPLINE_CURVE_WITH_KNOTS('',3,(#103100,#103101,#103102,#103103,#103104,
#103105,#103106,#103107,#103108,#103109),.UNSPECIFIED.,.F.,.F.,(4,2,2,2,
4),(1.84700989045212,2.04990441599646,2.2527989415408,2.45569346708514,
2.65858799262948),.UNSPECIFIED.);
#2847=B_SPLINE_CURVE_WITH_KNOTS('',3,(#103130,#103131,#103132,#103133,#103134,
#103135),.UNSPECIFIED.,.F.,.F.,(4,2,4),(0.,0.00200000000202718,0.0137752207147099),
 .UNSPECIFIED.);
#2848=B_SPLINE_CURVE_WITH_KNOTS('',3,(#103154,#103155,#103156,#103157,#103158,
#103159),.UNSPECIFIED.,.F.,.F.,(4,2,4),(0.,0.00200000000202718,0.0137752207147099),
 .UNSPECIFIED.);
#2849=B_SPLINE_CURVE_WITH_KNOTS('',3,(#103169,#103170,#103171,#103172,#103173,
#103174,#103175,#103176,#103177,#103178,#103179,#103180,#103181,#103182,
#103183,#103184,#103185,#103186,#103187,#103188,#103189,#103190,#103191,
#103192,#103193,#103194,#103195,#103196,#103197,#103198,#103199,#103200,
#103201,#103202),.UNSPECIFIED.,.F.,.F.,(4,3,3,3,3,3,3,3,3,3,3,4),(0.00101606862345981,
0.00813941536681293,0.0154178782733339,0.0223953014483432,0.0293225474995528,
0.0361805179467956,0.0372532669928969,0.0441509326306983,0.0509671673740363,
0.0577389574680885,0.0644381174008932,0.0706745606432049),.UNSPECIFIED.);
#2850=B_SPLINE_CURVE_WITH_KNOTS('',3,(#103211,#103212,#103213,#103214,#103215,
#103216,#103217,#103218,#103219,#103220,#103221,#103222,#103223,#103224,
#103225,#103226,#103227,#103228,#103229,#103230,#103231,#103232,#103233,
#103234,#103235,#103236,#103237,#103238,#103239,#103240,#103241,#103242,
#103243,#103244,#103245,#103246,#103247,#103248,#103249,#103250,#103251,
#103252,#103253,#103254,#103255,#103256,#103257,#103258,#103259,#103260,
#103261,#103262,#103263,#103264,#103265,#103266,#103267,#103268,#103269,
#103270,#103271,#103272,#103273,#103274,#103275,#103276,#103277,#103278,
#103279,#103280,#103281,#103282,#103283,#103284,#103285,#103286,#103287,
#103288,#103289,#103290,#103291,#103292,#103293,#103294,#103295,#103296,
#103297,#103298,#103299,#103300,#103301,#103302,#103303,#103304,#103305,
#103306,#103307,#103308,#103309,#103310,#103311,#103312,#103313,#103314,
#103315,#103316,#103317,#103318,#103319),.UNSPECIFIED.,.F.,.F.,(4,3,3,3,
3,3,3,3,3,3,3,3,3,3,3,3,3,3,3,3,3,3,3,3,3,3,3,3,3,3,3,3,3,3,3,3,4),(1.38777878078145E-17,
4.35360024564784E-5,9.61981930178325E-5,0.000118012086058267,0.000155250127859161,
0.000192488169660056,0.000239000965969601,0.000290974239046311,0.000347388833560779,
0.000384976339320098,0.000409037360527606,0.000481533747224725,0.00049926619005576,
0.000566937812201876,0.000617691528811463,0.000655379832472788,0.000769952678640224,
0.000908861427345505,0.000923202309646544,0.00105333135817255,0.00123214638852166,
0.00143203951649396,0.00146576930114305,0.00153990535728047,0.0017535286850823,
0.0018391523269792,0.00204317665623713,0.00212565143633458,0.00229045073536151,
0.00230985803592071,0.00250568486900339,0.0025480696145524,0.0027237752975368,
0.00278010335695319,0.00294041090364084,0.00300396606418329,0.00307981071456095),
 .UNSPECIFIED.);
#2851=B_SPLINE_CURVE_WITH_KNOTS('',3,(#103323,#103324,#103325,#103326,#103327,
#103328,#103329,#103330,#103331,#103332,#103333,#103334,#103335,#103336,
#103337,#103338,#103339,#103340,#103341,#103342,#103343,#103344,#103345,
#103346,#103347,#103348,#103349,#103350,#103351,#103352,#103353,#103354,
#103355,#103356,#103357,#103358,#103359,#103360,#103361,#103362,#103363,
#103364),.UNSPECIFIED.,.F.,.F.,(4,2,2,2,2,2,2,2,2,2,2,2,2,2,2,2,2,2,2,2,
4),(0.,0.000898556004995835,0.00156967755640538,0.00158243867511915,0.00219904931464745,
0.00235451633460805,0.00237366009851551,0.00301034521469143,0.00313935511281072,
0.0031648739158109,0.00358863129952349,0.0039241938910134,0.0039520078044078,
0.00447624583840772,0.00470903266921607,0.00473785647710616,0.00511586396226246,
0.00549387144741875,0.00552809281110118,0.00603074576261996,0.00627871021836013),
 .UNSPECIFIED.);
#2852=B_SPLINE_CURVE_WITH_KNOTS('',3,(#103415,#103416,#103417,#103418,#103419,
#103420,#103421,#103422,#103423,#103424),.UNSPECIFIED.,.F.,.F.,(4,2,2,2,
4),(-0.000427413042441841,0.000937907099505535,0.00230322724145291,0.00366854738340029,
0.00503386752534766),.UNSPECIFIED.);
#2853=B_SPLINE_CURVE_WITH_KNOTS('',3,(#103425,#103426,#103427,#103428,#103429,
#103430,#103431,#103432,#103433,#103434,#103435,#103436,#103437,#103438,
#103439,#103440,#103441,#103442,#103443,#103444,#103445,#103446,#103447,
#103448,#103449,#103450,#103451,#103452,#103453,#103454,#103455,#103456,
#103457,#103458,#103459,#103460,#103461,#103462,#103463,#103464,#103465,
#103466,#103467,#103468,#103469,#103470,#103471,#103472,#103473,#103474,
#103475,#103476,#103477,#103478,#103479,#103480,#103481,#103482),
 .UNSPECIFIED.,.F.,.F.,(4,2,2,2,2,2,2,2,2,2,2,2,2,2,2,2,2,2,2,2,2,2,2,2,
2,2,2,2,4),(1.05736781475283E-13,0.000218864124269603,0.000438198042049016,
0.00064110319040369,0.000652719028403966,0.000847087614987989,0.00104157129075566,
0.00123674141715784,0.00128220638080736,0.00132299575689727,0.00151455926835609,
0.00166087734360328,0.0018151044227522,0.00192330957121103,0.00199210774686221,
0.00200344747001149,0.00206355089411184,0.0021086284621871,0.00217624481429999,
0.00221005299035644,0.00222695707838466,0.00224386116641289,0.00230322151925341,
0.00235367924163361,0.00240087530568246,0.00240413696401381,0.00244420591341404,
0.00250514382774977,0.00256441237831163),.UNSPECIFIED.);
#2854=B_SPLINE_CURVE_WITH_KNOTS('',3,(#103490,#103491,#103492,#103493,#103494,
#103495,#103496,#103497,#103498,#103499,#103500,#103501,#103502,#103503,
#103504,#103505,#103506,#103507,#103508,#103509,#103510,#103511,#103512,
#103513,#103514,#103515,#103516,#103517,#103518,#103519,#103520,#103521,
#103522,#103523),.UNSPECIFIED.,.F.,.F.,(4,3,3,3,3,3,3,3,3,3,3,4),(0.00101606862345981,
0.00813941541879622,0.0154178783123214,0.0223953015266543,0.0293225474785509,
0.0361805180866737,0.0372532669928969,0.0441509327126664,0.0509671674179891,
0.0577389575680054,0.0644381175385825,0.0706745606432049),.UNSPECIFIED.);
#2855=B_SPLINE_CURVE_WITH_KNOTS('',3,(#103526,#103527,#103528,#103529,#103530,
#103531,#103532,#103533,#103534,#103535,#103536,#103537,#103538,#103539,
#103540,#103541,#103542,#103543,#103544,#103545,#103546,#103547,#103548,
#103549,#103550,#103551,#103552,#103553,#103554,#103555,#103556,#103557,
#103558,#103559,#103560,#103561,#103562,#103563,#103564,#103565,#103566,
#103567),.UNSPECIFIED.,.F.,.F.,(4,2,2,2,2,2,2,2,2,2,2,2,2,2,2,2,2,2,2,2,
4),(0.,0.00089855600499535,0.00156967755640538,0.00158243867511915,0.00219904931462471,
0.00235451633460805,0.0023736600985155,0.00301034521471236,0.00313935511281072,
0.0031648739158109,0.00358863129952679,0.0039241938910134,0.00395200780440779,
0.00447624583842398,0.00470903266921607,0.00473785647710618,0.00511586396226246,
0.00549387144741875,0.00552809281110116,0.00603074576262275,0.00627871021836015),
 .UNSPECIFIED.);
#2856=B_SPLINE_CURVE_WITH_KNOTS('',3,(#103574,#103575,#103576,#103577,#103578,
#103579,#103580,#103581,#103582,#103583,#103584,#103585,#103586,#103587,
#103588,#103589,#103590,#103591,#103592,#103593,#103594,#103595,#103596,
#103597,#103598,#103599,#103600,#103601,#103602,#103603,#103604,#103605,
#103606,#103607,#103608,#103609,#103610,#103611,#103612,#103613,#103614,
#103615,#103616,#103617,#103618,#103619,#103620,#103621,#103622,#103623,
#103624,#103625,#103626,#103627,#103628,#103629,#103630,#103631,#103632,
#103633,#103634,#103635,#103636,#103637,#103638,#103639,#103640,#103641,
#103642,#103643,#103644,#103645,#103646,#103647,#103648,#103649,#103650,
#103651,#103652,#103653,#103654,#103655,#103656,#103657,#103658,#103659,
#103660,#103661,#103662,#103663,#103664,#103665,#103666,#103667,#103668,
#103669,#103670,#103671,#103672,#103673,#103674,#103675,#103676,#103677,
#103678,#103679,#103680,#103681,#103682),.UNSPECIFIED.,.F.,.F.,(4,3,3,3,
3,3,3,3,3,3,3,3,3,3,3,3,3,3,3,3,3,3,3,3,3,3,3,3,3,3,3,3,3,3,3,3,4),(1.38777878078145E-17,
4.35360024564784E-5,9.61981930178322E-5,0.000118012086058267,0.000155250127859161,
0.000192488169660056,0.000239000965969688,0.000290974239046292,0.000347388833560907,
0.000384976339320098,0.000409037360527606,0.000481533747225896,0.00049926619005576,
0.000566937812201876,0.000617691528811463,0.000655379832472792,0.000769952678640224,
0.000908861427344075,0.00092320230964648,0.00105333135817255,0.00123214638852147,
0.00143203951649336,0.00146576930114304,0.00153990535728047,0.0017535286850847,
0.00183915232697771,0.00204317665611746,0.00212565143632997,0.00229045073536152,
0.00230985803592071,0.0025056848691152,0.00254806961455203,0.00272377529754714,
0.00278010335695286,0.0029404109036367,0.00300396606418203,0.00307981071456095),
 .UNSPECIFIED.);
#2857=B_SPLINE_CURVE_WITH_KNOTS('',3,(#103732,#103733,#103734,#103735,#103736,
#103737,#103738,#103739,#103740,#103741),.UNSPECIFIED.,.F.,.F.,(4,2,2,2,
4),(-0.000427413042441841,0.000937907099505535,0.00230322724145291,0.00366854738340029,
0.00503386752534766),.UNSPECIFIED.);
#2858=B_SPLINE_CURVE_WITH_KNOTS('',3,(#103742,#103743,#103744,#103745,#103746,
#103747,#103748,#103749,#103750,#103751,#103752,#103753,#103754,#103755,
#103756,#103757,#103758,#103759,#103760,#103761,#103762,#103763,#103764,
#103765,#103766,#103767,#103768,#103769,#103770,#103771,#103772,#103773,
#103774,#103775,#103776,#103777,#103778,#103779,#103780,#103781,#103782,
#103783,#103784,#103785,#103786,#103787,#103788,#103789,#103790,#103791,
#103792,#103793,#103794,#103795,#103796,#103797,#103798,#103799),
 .UNSPECIFIED.,.F.,.F.,(4,2,2,2,2,2,2,2,2,2,2,2,2,2,2,2,2,2,2,2,2,2,2,2,
2,2,2,2,4),(1.05736781475283E-13,0.000218864124269616,0.000438198042049171,
0.00064110319040369,0.000652719028403966,0.000847087614987922,0.00104157129075596,
0.00123674141715815,0.00128220638080736,0.00132299575689726,0.00151455926835625,
0.00166087734360327,0.00181510442275213,0.00192330957121103,0.00199210774686223,
0.00200344747001149,0.00206355089411184,0.0021086284621871,0.00217624481429999,
0.00221005299035644,0.00222695707838466,0.00224386116641289,0.00230322151925344,
0.00235367924163362,0.00240087530568278,0.00240413696401381,0.00244420591341404,
0.00250514382774887,0.00256441237831162),.UNSPECIFIED.);
#2859=B_SPLINE_CURVE_WITH_KNOTS('',3,(#103886,#103887,#103888,#103889,#103890,
#103891,#103892,#103893,#103894,#103895),.UNSPECIFIED.,.F.,.F.,(4,2,2,2,
4),(4.98860254404191,5.19149706958625,5.39439159513059,5.59728612067494,
5.80018064621928),.UNSPECIFIED.);
#2860=B_SPLINE_CURVE_WITH_KNOTS('',3,(#103920,#103921,#103922,#103923,#103924,
#103925),.UNSPECIFIED.,.F.,.F.,(4,2,4),(2.65858799262948,3.00765384302835,
3.35671969342721),.UNSPECIFIED.);
#2861=B_SPLINE_CURVE_WITH_KNOTS('',3,(#103960,#103961,#103962,#103963,#103964,
#103965,#103966,#103967,#103968,#103969),.UNSPECIFIED.,.F.,.F.,(4,2,2,2,
4),(1.39930251825733,1.78109329213109,2.16288406600485,2.5446748398786,
2.92646561375236),.UNSPECIFIED.);
#2862=B_SPLINE_CURVE_WITH_KNOTS('',3,(#103970,#103971,#103972,#103973,#103974,
#103975,#103976,#103977,#103978,#103979),.UNSPECIFIED.,.F.,.F.,(4,2,2,2,
4),(3.35671969342722,3.73851046730098,4.12030124117474,4.5020920150485,
4.88388278892226),.UNSPECIFIED.);
#2863=B_SPLINE_CURVE_WITH_KNOTS('',3,(#103983,#103984,#103985,#103986,#103987,
#103988,#103989,#103990,#103991,#103992),.UNSPECIFIED.,.F.,.F.,(4,2,2,2,
4),(0.215127039837415,0.596917813711174,0.978708587584932,1.36049936145869,
1.74229013533245),.UNSPECIFIED.);
#2864=B_SPLINE_CURVE_WITH_KNOTS('',3,(#104026,#104027,#104028,#104029,#104030,
#104031,#104032,#104033,#104034,#104035),.UNSPECIFIED.,.F.,.F.,(4,2,2,2,
4),(4.54089517184714,4.92268594572089,5.30447671959465,5.68626749346841,
6.06805826734217),.UNSPECIFIED.);
#2865=B_SPLINE_CURVE_WITH_KNOTS('',3,(#104090,#104091,#104092,#104093,#104094,
#104095,#104096,#104097,#104098,#104099),.UNSPECIFIED.,.F.,.F.,(4,2,2,2,
4),(3.62459731455011,3.82749184009445,4.03038636563879,4.23328089118313,
4.43617541672747),.UNSPECIFIED.);
#2866=B_SPLINE_CURVE_WITH_KNOTS('',3,(#104134,#104135,#104136,#104137,#104138,
#104139,#104140,#104141,#104142,#104143),.UNSPECIFIED.,.F.,.F.,(4,2,2,2,
4),(3.62459731455011,3.82749184009445,4.03038636563879,4.23328089118313,
4.43617541672747),.UNSPECIFIED.);
#2867=B_SPLINE_CURVE_WITH_KNOTS('',3,(#104196,#104197,#104198,#104199,#104200,
#104201,#104202,#104203,#104204,#104205),.UNSPECIFIED.,.F.,.F.,(4,2,2,2,
4),(0.215127039837415,0.596917813711174,0.978708587584932,1.36049936145869,
1.74229013533245),.UNSPECIFIED.);
#2868=B_SPLINE_CURVE_WITH_KNOTS('',3,(#104208,#104209,#104210,#104211,#104212,
#104213,#104214,#104215,#104216,#104217),.UNSPECIFIED.,.F.,.F.,(4,2,2,2,
4),(4.54089517184714,4.92268594572089,5.30447671959465,5.68626749346841,
6.06805826734217),.UNSPECIFIED.);
#2869=B_SPLINE_CURVE_WITH_KNOTS('',3,(#104220,#104221,#104222,#104223,#104224,
#104225,#104226,#104227,#104228,#104229),.UNSPECIFIED.,.F.,.F.,(4,2,2,2,
4),(1.39930251825733,1.78109329213109,2.16288406600485,2.5446748398786,
2.92646561375236),.UNSPECIFIED.);
#2870=B_SPLINE_CURVE_WITH_KNOTS('',3,(#104262,#104263,#104264,#104265,#104266,
#104267,#104268,#104269,#104270,#104271),.UNSPECIFIED.,.F.,.F.,(4,2,2,2,
4),(3.35671969342722,3.73851046730098,4.12030124117474,4.5020920150485,
4.88388278892226),.UNSPECIFIED.);
#2871=B_SPLINE_CURVE_WITH_KNOTS('',3,(#104296,#104297,#104298,#104299,#104300,
#104301),.UNSPECIFIED.,.F.,.F.,(4,2,4),(2.65858799262948,3.00765384302835,
3.35671969342721),.UNSPECIFIED.);
#2872=B_SPLINE_CURVE_WITH_KNOTS('',3,(#104338,#104339,#104340,#104341,#104342,
#104343,#104344,#104345,#104346,#104347),.UNSPECIFIED.,.F.,.F.,(4,2,2,2,
4),(4.98860254404191,5.19149706958625,5.39439159513059,5.59728612067494,
5.80018064621928),.UNSPECIFIED.);
#2873=B_SPLINE_CURVE_WITH_KNOTS('',3,(#104357,#104358,#104359,#104360,#104361,
#104362,#104363,#104364,#104365,#104366,#104367,#104368,#104369,#104370,
#104371,#104372,#104373,#104374,#104375,#104376,#104377,#104378,#104379,
#104380,#104381,#104382,#104383,#104384,#104385,#104386,#104387,#104388,
#104389,#104390,#104391,#104392,#104393,#104394,#104395,#104396,#104397,
#104398,#104399,#104400,#104401,#104402,#104403,#104404,#104405,#104406,
#104407,#104408,#104409,#104410,#104411,#104412,#104413,#104414,#104415,
#104416,#104417,#104418,#104419,#104420,#104421,#104422,#104423,#104424,
#104425,#104426,#104427,#104428,#104429,#104430,#104431,#104432,#104433,
#104434,#104435,#104436,#104437,#104438,#104439,#104440,#104441,#104442,
#104443,#104444,#104445,#104446,#104447,#104448,#104449,#104450,#104451,
#104452,#104453,#104454,#104455,#104456,#104457,#104458,#104459,#104460,
#104461,#104462,#104463,#104464,#104465,#104466,#104467,#104468),
 .UNSPECIFIED.,.F.,.F.,(4,3,3,3,3,3,3,3,3,3,3,3,3,3,3,3,3,3,3,3,3,3,3,3,
3,3,3,3,3,3,3,3,3,3,3,3,3,4),(0.,2.03379792811858E-5,6.05505249905211E-5,
0.000108152282592958,0.000120869343554524,0.000151028752836526,0.000166108457477526,
0.000181188162118527,0.000225099268158192,0.000266535202736428,0.000316562585226771,
0.000362376324237054,0.000431207305910347,0.000503427478619684,0.0005816790364733,
0.000600341457684937,0.000696939143539695,0.000724752648474123,0.000860879862061322,
0.000972519336471323,0.00111988072989761,0.00114543010130567,0.00130106078390231,
0.00133113875952605,0.00136043305644635,0.00144950529694826,0.00162881187822467,
0.00167313665031187,0.00175268393726256,0.00195729135976231,0.00214376142987493,
0.00217425794542239,0.00237269577261465,0.00244580465352269,0.00262270707381664,
0.00270797259016706,0.00287125256268839,0.00289901059389652),
 .UNSPECIFIED.);
#2874=B_SPLINE_CURVE_WITH_KNOTS('',3,(#104473,#104474,#104475,#104476,#104477,
#104478,#104479,#104480,#104481,#104482,#104483,#104484,#104485,#104486,
#104487,#104488,#104489,#104490,#104491,#104492,#104493,#104494,#104495,
#104496,#104497,#104498,#104499,#104500,#104501,#104502,#104503,#104504,
#104505,#104506,#104507,#104508,#104509,#104510,#104511,#104512,#104513,
#104514,#104515,#104516,#104517,#104518,#104519,#104520,#104521,#104522,
#104523,#104524,#104525,#104526,#104527,#104528,#104529,#104530,#104531,
#104532,#104533,#104534,#104535,#104536,#104537,#104538,#104539,#104540,
#104541,#104542,#104543,#104544,#104545,#104546,#104547,#104548,#104549,
#104550,#104551,#104552,#104553,#104554,#104555,#104556,#104557,#104558,
#104559,#104560,#104561,#104562,#104563,#104564,#104565,#104566,#104567,
#104568,#104569,#104570,#104571,#104572,#104573,#104574,#104575,#104576,
#104577,#104578,#104579,#104580,#104581,#104582,#104583,#104584),
 .UNSPECIFIED.,.F.,.F.,(4,3,3,3,3,3,3,3,3,3,3,3,3,3,3,3,3,3,3,3,3,3,3,3,
3,3,3,3,3,3,3,3,3,3,3,3,3,4),(0.,2.03379792811858E-5,6.05505249905211E-5,
0.000108152282593292,0.000120869343554524,0.000151028752836526,0.000166108457477526,
0.000181188162118527,0.000225099268158196,0.000266535202736458,0.000316562585226823,
0.000362376324237054,0.00043120730591038,0.000503427478619745,0.000581679036473401,
0.000600341457684946,0.000696939143539695,0.000724752648474123,0.000860879862061383,
0.000972519336471333,0.00111988072986052,0.0011454301013053,0.00130106078387795,
0.00133113875952552,0.00136043305644636,0.00144950529694826,0.00162881187824516,
0.00167313665031221,0.00175268393726257,0.00195729135976251,0.00214376142987493,
0.00217425794542239,0.00237269577259511,0.0024458046535223,0.00262270707381171,
0.00270797259016672,0.00287125256265923,0.00289901059389652),
 .UNSPECIFIED.);
#2875=B_SPLINE_CURVE_WITH_KNOTS('',3,(#104592,#104593,#104594,#104595,#104596,
#104597,#104598,#104599,#104600,#104601,#104602,#104603,#104604,#104605,
#104606,#104607,#104608,#104609,#104610,#104611,#104612,#104613,#104614,
#104615,#104616,#104617,#104618,#104619,#104620,#104621,#104622,#104623,
#104624,#104625,#104626,#104627,#104628,#104629,#104630,#104631,#104632,
#104633,#104634,#104635,#104636,#104637,#104638,#104639,#104640,#104641,
#104642,#104643,#104644,#104645,#104646,#104647,#104648,#104649,#104650,
#104651,#104652,#104653,#104654,#104655,#104656,#104657,#104658,#104659,
#104660,#104661,#104662,#104663,#104664,#104665,#104666,#104667,#104668,
#104669,#104670,#104671,#104672,#104673,#104674,#104675,#104676,#104677,
#104678,#104679,#104680,#104681,#104682,#104683,#104684,#104685,#104686,
#104687,#104688,#104689,#104690,#104691,#104692,#104693,#104694,#104695,
#104696,#104697,#104698,#104699,#104700),.UNSPECIFIED.,.F.,.F.,(4,3,3,3,
3,3,3,3,3,3,3,3,3,3,3,3,3,3,3,3,3,3,3,3,3,3,3,3,3,3,3,3,3,3,3,3,4),(0.,
0.000164780888412867,0.000255559350568704,0.000436893857171075,0.00051993588989969,
0.000717030627637909,0.000748289407721707,0.000941030623805103,0.00103017108110278,
0.00122798279771444,0.00131781091258084,0.00143406125527582,0.00152242601727098,
0.00170176458751748,0.00185976940216011,0.0019065699458376,0.0020402787706817,
0.00215109188291373,0.00224072071136847,0.00227436409702378,0.00230794233270953,
0.00235835854871532,0.00242695675354555,0.00243398287272401,0.00247179503472836,
0.0025096071967327,0.00256294895086315,0.0026038859713308,0.00265049982649552,
0.00268886485364219,0.00270006845719903,0.00272107521386811,0.00276626639746682,
0.00279459886220989,0.00281297977429534,0.00285418288303104,0.00286812251055158),
 .UNSPECIFIED.);
#2876=B_SPLINE_CURVE_WITH_KNOTS('',3,(#104703,#104704,#104705,#104706,#104707,
#104708,#104709,#104710,#104711,#104712,#104713,#104714,#104715,#104716,
#104717,#104718,#104719,#104720,#104721,#104722,#104723,#104724,#104725,
#104726,#104727,#104728,#104729,#104730,#104731,#104732,#104733,#104734,
#104735,#104736,#104737,#104738,#104739,#104740,#104741,#104742,#104743,
#104744,#104745,#104746,#104747,#104748,#104749,#104750,#104751,#104752,
#104753,#104754,#104755,#104756,#104757,#104758,#104759,#104760,#104761,
#104762,#104763,#104764,#104765,#104766,#104767,#104768,#104769,#104770,
#104771,#104772,#104773,#104774,#104775,#104776,#104777,#104778,#104779,
#104780,#104781,#104782,#104783,#104784,#104785,#104786,#104787,#104788,
#104789,#104790,#104791,#104792,#104793,#104794,#104795,#104796,#104797,
#104798,#104799,#104800,#104801,#104802,#104803,#104804,#104805,#104806,
#104807,#104808,#104809,#104810,#104811),.UNSPECIFIED.,.F.,.F.,(4,3,3,3,
3,3,3,3,3,3,3,3,3,3,3,3,3,3,3,3,3,3,3,3,3,3,3,3,3,3,3,3,3,3,3,3,4),(0.,
0.000164780888415363,0.000255559350569122,0.000436893857176614,0.000519935889900823,
0.000717030627637909,0.000748289407721689,0.000941030623762429,0.00103017108110171,
0.00122798279769493,0.00131781091257839,0.00143406125527582,0.00152242601727099,
0.00170176458751745,0.00185976940216051,0.00190656994583759,0.00204027877068164,
0.00215109188291373,0.00224072071136847,0.00227436409702379,0.00230794233270953,
0.00235835854871532,0.00242695675354407,0.00243398287272401,0.00247179503472836,
0.0025096071967327,0.00256294895086315,0.0026038859713308,0.00265049982649553,
0.00268886485364219,0.00270006845719903,0.00272107521386811,0.00276626639746788,
0.00279459886220989,0.00281297977429534,0.00285418288302984,0.00286812251055167),
 .UNSPECIFIED.);
#2877=B_SPLINE_CURVE_WITH_KNOTS('',3,(#104949,#104950,#104951,#104952,#104953,
#104954,#104955,#104956,#104957,#104958,#104959,#104960,#104961),
 .UNSPECIFIED.,.F.,.F.,(4,3,3,3,4),(2.25514051876985E-17,0.00200000000000685,
0.0100000000008687,0.0420000000612338,0.0662628403056008),.UNSPECIFIED.);
#2878=B_SPLINE_CURVE_WITH_KNOTS('',3,(#104962,#104963,#104964,#104965,#104966,
#104967,#104968,#104969),.UNSPECIFIED.,.F.,.F.,(4,2,2,4),(0.,0.00193416543442094,
0.00290124815163139,0.00386833086884183),.UNSPECIFIED.);
#2879=B_SPLINE_CURVE_WITH_KNOTS('',3,(#104970,#104971,#104972,#104973,#104974,
#104975,#104976,#104977,#104978,#104979,#104980,#104981,#104982,#104983,
#104984,#104985,#104986,#104987,#104988,#104989,#104990,#104991,#104992,
#104993,#104994,#104995,#104996,#104997,#104998,#104999,#105000,#105001,
#105002,#105003,#105004,#105005,#105006,#105007,#105008,#105009,#105010,
#105011,#105012,#105013,#105014,#105015,#105016,#105017,#105018,#105019,
#105020,#105021,#105022,#105023,#105024),.UNSPECIFIED.,.F.,.F.,(4,3,3,3,
3,3,3,3,3,3,3,3,3,3,3,3,3,3,4),(0.,0.000544631459507263,0.00108598552924395,
0.00127218452604895,0.00156464085135765,0.00190827678907344,0.0021974067989732,
0.00248694631229742,0.00254436905209793,0.00290930994384978,0.00313453199531093,
0.00349926460467472,0.00381655357814691,0.00408540174790866,0.00435388794166011,
0.00445264584117139,0.00470405469943843,0.00506707840823048,0.00508873810176214),
 .UNSPECIFIED.);
#2880=B_SPLINE_CURVE_WITH_KNOTS('',3,(#105056,#105057,#105058,#105059,#105060,
#105061,#105062,#105063,#105064,#105065,#105066,#105067,#105068,#105069,
#105070,#105071,#105072,#105073,#105074,#105075,#105076,#105077,#105078,
#105079),.UNSPECIFIED.,.F.,.F.,(4,2,2,2,2,2,2,2,2,2,2,4),(0.0011269860128862,
0.00126658748556383,0.0017553492882496,0.0022460986963695,0.00232805231486576,
0.002789106025357,0.00312302537567546,0.00338947343680439,0.00362016603159239,
0.003959488644773,0.00429682216771984,0.00445122603782777),
 .UNSPECIFIED.);
#2881=B_SPLINE_CURVE_WITH_KNOTS('',3,(#105080,#105081,#105082,#105083,#105084,
#105085,#105086,#105087,#105088,#105089,#105090,#105091,#105092,#105093,
#105094,#105095,#105096,#105097,#105098,#105099,#105100,#105101,#105102,
#105103,#105104,#105105,#105106,#105107,#105108,#105109,#105110,#105111,
#105112,#105113,#105114,#105115,#105116,#105117),.UNSPECIFIED.,.F.,.F.,
(4,2,2,2,2,2,2,2,2,2,2,2,2,2,2,2,2,2,4),(2.76512963153942E-16,0.000150042903486461,
0.000296052942439784,0.00043660701673581,0.000473964675729099,0.000545718435597235,
0.000681887970585395,0.000795082423651811,0.000915461388843596,0.000947929351457921,
0.00103279181519422,0.00116271418451981,0.0012939639954087,0.00142189402718674,
0.00147711843067147,0.00158960624418959,0.00168819998521565,0.00181358284651291,
0.00189585870291554),.UNSPECIFIED.);
#2882=B_SPLINE_CURVE_WITH_KNOTS('',3,(#105153,#105154,#105155,#105156,#105157,
#105158,#105159,#105160,#105161,#105162,#105163,#105164,#105165,#105166,
#105167,#105168,#105169,#105170,#105171,#105172,#105173,#105174,#105175,
#105176),.UNSPECIFIED.,.F.,.F.,(4,2,2,2,2,2,2,2,2,2,2,4),(0.,0.00036104438530098,
0.00072299637054021,0.000850484362639876,0.00116728244130563,0.00148360968797577,
0.00170096872527975,0.00208110711046111,0.00246108631938953,0.00283922265212539,
0.00321261530615045,0.0034019374505595),.UNSPECIFIED.);
#2883=B_SPLINE_CURVE_WITH_KNOTS('',3,(#105192,#105193,#105194,#105195,#105196,
#105197,#105198,#105199,#105200,#105201,#105202,#105203,#105204,#105205,
#105206,#105207,#105208,#105209),.UNSPECIFIED.,.F.,.F.,(4,2,2,2,2,2,2,2,
4),(-2.66453525910038E-15,0.0645975165352072,0.129118491751744,0.193590865890325,
0.258041415001951,0.322526204522607,0.387038204232381,0.451646792118489,
0.478392110296026),.UNSPECIFIED.);
#2884=B_SPLINE_CURVE_WITH_KNOTS('',3,(#105254,#105255,#105256,#105257,#105258,
#105259,#105260,#105261,#105262,#105263,#105264,#105265,#105266,#105267,
#105268,#105269,#105270,#105271,#105272,#105273,#105274,#105275,#105276,
#105277,#105278,#105279,#105280,#105281,#105282,#105283,#105284,#105285,
#105286,#105287,#105288,#105289,#105290,#105291,#105292,#105293,#105294,
#105295,#105296,#105297,#105298,#105299,#105300,#105301,#105302,#105303,
#105304,#105305,#105306,#105307,#105308,#105309,#105310,#105311,#105312,
#105313,#105314,#105315,#105316,#105317,#105318,#105319,#105320,#105321,
#105322,#105323,#105324,#105325,#105326,#105327,#105328,#105329,#105330,
#105331,#105332,#105333,#105334,#105335),.UNSPECIFIED.,.F.,.F.,(4,3,3,3,
3,3,3,3,3,3,3,3,3,3,3,3,3,3,3,3,3,3,3,3,3,3,3,4),(0.,0.000258848076635499,
0.000526304369605818,0.000808702756648658,0.000884151960985694,0.000929200812662187,
0.00123633128836416,0.001557215265968,0.00178839781229061,0.00185840162532437,
0.00208267672812158,0.00225102382796552,0.00232300203165546,0.00252224117632098,
0.002555302234821,0.00272326627355254,0.00278760243798654,0.00296096284967112,
0.00301990264115208,0.00313605274273485,0.00319412779352624,0.00321031774274126,
0.0032498009609385,0.00328566694750062,0.00342433010475229,0.00355820169903419,
0.00369207329331608,0.00371680325064871),.UNSPECIFIED.);
#2885=B_SPLINE_CURVE_WITH_KNOTS('',3,(#105382,#105383,#105384,#105385,#105386,
#105387,#105388,#105389,#105390,#105391,#105392,#105393,#105394,#105395,
#105396,#105397,#105398,#105399,#105400,#105401,#105402,#105403,#105404,
#105405,#105406,#105407,#105408,#105409,#105410,#105411,#105412,#105413,
#105414,#105415,#105416,#105417,#105418,#105419,#105420,#105421,#105422,
#105423,#105424,#105425,#105426,#105427,#105428,#105429,#105430,#105431,
#105432,#105433,#105434,#105435,#105436,#105437,#105438,#105439,#105440,
#105441,#105442,#105443,#105444,#105445,#105446,#105447,#105448,#105449,
#105450,#105451,#105452,#105453,#105454,#105455,#105456,#105457,#105458,
#105459,#105460,#105461,#105462,#105463,#105464,#105465,#105466),
 .UNSPECIFIED.,.F.,.F.,(4,3,3,3,3,3,3,3,3,3,3,3,3,3,3,3,3,3,3,3,3,3,3,3,
3,3,3,3,4),(0.,0.000140393829873183,0.000219506842195302,0.000329260263292953,
0.000439013684390604,0.000482850180860869,0.000620607091947557,0.000766279885610071,
0.000878027368781208,0.000946507088424417,0.000987780789878859,0.00113794102302832,
0.0012954022361862,0.00131704105317181,0.00139366462457917,0.00161776831524991,
0.00175605473756242,0.00182882573379386,0.00207035110628303,0.00231020473908433,
0.00254654482522101,0.0026340821063436,0.00267754973207499,0.00281933054780861,
0.00285358894853889,0.00307309579073419,0.00323354315527909,0.00339083557660653,
0.00351210947512478),.UNSPECIFIED.);
#2886=B_SPLINE_CURVE_WITH_KNOTS('',3,(#105495,#105496,#105497,#105498,#105499,
#105500,#105501,#105502,#105503,#105504,#105505,#105506,#105507,#105508,
#105509,#105510,#105511,#105512,#105513,#105514,#105515,#105516),
 .UNSPECIFIED.,.F.,.F.,(4,2,2,1,1,2,2,2,2,1,1,1,1,4),(0.,0.249470181521281,
0.253368153107552,0.280653954211441,0.3118377269016,0.49894036304255,0.502838334628819,
0.748410544563616,0.750359530356748,0.764002430908691,0.779594317253765,
0.810778089943919,0.873145635324226,0.997880041512545),.UNSPECIFIED.);
#2887=B_SPLINE_CURVE_WITH_KNOTS('',3,(#105517,#105518,#105519,#105520,#105521,
#105522,#105523,#105524,#105525,#105526,#105527,#105528,#105529,#105530,
#105531,#105532,#105533,#105534,#105535,#105536,#105537,#105538,#105539,
#105540,#105541,#105542,#105543,#105544,#105545,#105546,#105547,#105548,
#105549,#105550,#105551,#105552,#105553,#105554,#105555,#105556,#105557,
#105558,#105559,#105560,#105561,#105562,#105563,#105564,#105565,#105566,
#105567,#105568,#105569,#105570,#105571,#105572,#105573,#105574,#105575,
#105576,#105577,#105578,#105579,#105580,#105581,#105582,#105583,#105584,
#105585,#105586,#105587,#105588,#105589,#105590,#105591,#105592,#105593,
#105594,#105595,#105596,#105597,#105598),.UNSPECIFIED.,.F.,.F.,(4,2,2,2,
2,2,1,2,2,2,2,2,2,2,2,2,2,2,1,2,2,2,2,2,2,2,1,1,2,2,2,2,2,2,2,2,2,2,2,2,
2,2,4),(0.,0.0624999999997112,0.124999999999422,0.187499999999134,0.21874999999899,
0.234374999998918,0.242187499998883,0.246093749998866,0.246379417913232,
0.249999999998848,0.338162653648832,0.374999999998287,0.437499999998008,
0.468749999997867,0.484374999997796,0.49218749999776,0.493927890179742,
0.496093749997741,0.498046874997734,0.49902343749773,0.499999999997726,
0.562074373763593,0.624787186880362,0.687499999997131,0.718749999997032,
0.734374999996982,0.742187499996959,0.746093749996946,0.749755859371942,
0.749877929684443,0.749999999996944,0.773215608311037,0.796313020031457,
0.8193249466455,0.842303969799167,0.865234771334,0.874999999998472,0.897910876825584,
0.92067351442356,0.943165617376502,0.965476274811518,0.987516206768105,
1.),.UNSPECIFIED.);
#2888=B_SPLINE_CURVE_WITH_KNOTS('',3,(#105601,#105602,#105603,#105604,#105605,
#105606,#105607,#105608,#105609,#105610,#105611,#105612,#105613,#105614,
#105615,#105616,#105617,#105618,#105619,#105620,#105621,#105622,#105623,
#105624,#105625,#105626,#105627,#105628,#105629,#105630,#105631,#105632,
#105633,#105634,#105635,#105636,#105637,#105638,#105639,#105640,#105641,
#105642,#105643,#105644,#105645,#105646,#105647,#105648,#105649,#105650,
#105651,#105652,#105653,#105654,#105655,#105656,#105657,#105658,#105659,
#105660,#105661,#105662,#105663,#105664,#105665,#105666,#105667,#105668,
#105669,#105670,#105671,#105672,#105673,#105674,#105675,#105676,#105677,
#105678,#105679,#105680,#105681,#105682,#105683,#105684,#105685,#105686,
#105687,#105688,#105689,#105690,#105691,#105692,#105693,#105694,#105695,
#105696,#105697,#105698,#105699,#105700,#105701,#105702,#105703,#105704,
#105705,#105706,#105707,#105708,#105709,#105710,#105711,#105712,#105713,
#105714,#105715,#105716,#105717,#105718,#105719,#105720,#105721,#105722,
#105723,#105724,#105725,#105726,#105727,#105728,#105729,#105730,#105731,
#105732,#105733,#105734,#105735,#105736,#105737,#105738,#105739,#105740,
#105741,#105742,#105743,#105744,#105745,#105746,#105747,#105748),
 .UNSPECIFIED.,.F.,.F.,(4,3,3,3,3,3,3,3,3,3,3,3,3,3,3,3,3,3,3,3,3,3,3,3,
3,3,3,3,3,3,3,3,3,3,3,3,3,3,3,3,3,3,3,3,3,3,3,3,3,4),(0.,0.00063137561870157,
0.00124472965039005,0.00194217264667716,0.00247589026196804,0.0024894593007801,
0.00496767308188409,0.00497891860156021,0.00621356454802635,0.00622364825195026,
0.00745945648920574,0.00746837790234031,0.00973093101176059,0.00995123976298775,
0.00995783720312042,0.0121900439356345,0.0124430233033583,0.0124472965039005,
0.0149348066986375,0.0149367558046806,0.0161806984144762,0.0161814854550707,
0.0174265901181414,0.0199156744062408,0.0199183735084774,0.0224051337070209,
0.0224101569337928,0.023649863357411,0.0236560485652967,0.024894593007801,
0.0249019403398576,0.0273840523085811,0.0273937237444972,0.0286287819589712,
0.0286396159455413,0.0298735116093612,0.0298855071671429,0.0313722417000121,
0.0323629709101413,0.0323772897083766,0.0338708315528784,0.0348524302109214,
0.034869073970144,0.0360971598613114,0.0361149659637457,0.0367889251579478,
0.0373418895117015,0.0373606008401136,0.039524008467948,0.0398313488124815),
 .UNSPECIFIED.);
#2889=B_SPLINE_CURVE_WITH_KNOTS('',3,(#105750,#105751,#105752,#105753,#105754,
#105755,#105756,#105757,#105758,#105759,#105760,#105761,#105762,#105763,
#105764,#105765,#105766),.UNSPECIFIED.,.F.,.F.,(4,1,2,2,2,2,2,2,4),(0.00212205201865815,
0.126856795516069,0.249642558646352,0.251591539013504,0.497163065274682,
0.501061026008986,0.746632552270147,0.750530513004453,1.),.UNSPECIFIED.);
#2890=B_SPLINE_CURVE_WITH_KNOTS('',3,(#105794,#105795,#105796,#105797,#105798,
#105799,#105800,#105801,#105802,#105803,#105804,#105805,#105806,#105807,
#105808,#105809,#105810,#105811,#105812,#105813,#105814,#105815,#105816,
#105817,#105818,#105819,#105820,#105821,#105822,#105823,#105824,#105825,
#105826,#105827,#105828,#105829,#105830,#105831,#105832,#105833,#105834,
#105835,#105836,#105837,#105838,#105839,#105840,#105841,#105842,#105843,
#105844,#105845,#105846,#105847,#105848,#105849,#105850,#105851,#105852,
#105853,#105854,#105855,#105856,#105857,#105858,#105859,#105860,#105861,
#105862,#105863,#105864,#105865,#105866,#105867,#105868,#105869,#105870,
#105871,#105872),.UNSPECIFIED.,.F.,.F.,(4,2,2,2,2,2,2,2,2,2,2,2,2,2,1,2,
2,2,2,2,2,2,2,2,1,2,2,2,2,2,2,2,2,1,2,2,2,2,2,2,4),(5.81412342245418E-8,
0.0220520672132467,0.0442919994046697,0.0668135931985849,0.0894659509041008,
0.11228145454491,0.125000000000364,0.148437500000433,0.171414221713367,
0.195082110857002,0.218750000000637,0.234375000000682,0.242187500000704,
0.246093750000716,0.248046875000722,0.249755859375726,0.250000000000727,
0.309407195232094,0.369174861414032,0.429894329501975,0.437500000000658,
0.468750000000647,0.484375000000641,0.492187500000637,0.496093750000636,
0.499023437500636,0.500000000000636,0.50602538607974,0.601077674278273,
0.625000000000466,0.687500000000381,0.718750000000339,0.734375000000317,
0.742187500000307,0.746093750000302,0.750000000000296,0.753601916679667,
0.826605331695208,0.875000000000148,0.937500000000074,0.999999999683945),
 .UNSPECIFIED.);
#2891=B_SPLINE_CURVE_WITH_KNOTS('',3,(#106005,#106006,#106007,#106008,#106009,
#106010,#106011,#106012,#106013,#106014,#106015,#106016,#106017,#106018,
#106019,#106020,#106021,#106022,#106023,#106024,#106025,#106026,#106027,
#106028,#106029,#106030,#106031,#106032,#106033,#106034,#106035,#106036,
#106037,#106038,#106039,#106040,#106041,#106042,#106043,#106044,#106045,
#106046,#106047,#106048,#106049,#106050,#106051,#106052,#106053,#106054,
#106055,#106056,#106057,#106058,#106059,#106060,#106061,#106062,#106063,
#106064,#106065,#106066,#106067,#106068,#106069,#106070,#106071,#106072,
#106073,#106074,#106075,#106076,#106077,#106078,#106079,#106080,#106081,
#106082,#106083,#106084,#106085,#106086,#106087,#106088,#106089,#106090,
#106091,#106092,#106093,#106094,#106095,#106096,#106097,#106098,#106099,
#106100,#106101,#106102,#106103,#106104,#106105,#106106,#106107,#106108,
#106109,#106110,#106111,#106112,#106113,#106114,#106115,#106116,#106117,
#106118,#106119,#106120,#106121,#106122,#106123,#106124,#106125,#106126,
#106127,#106128,#106129,#106130,#106131,#106132,#106133,#106134,#106135,
#106136,#106137,#106138,#106139,#106140,#106141,#106142,#106143,#106144,
#106145,#106146,#106147,#106148,#106149,#106150,#106151,#106152,#106153,
#106154,#106155,#106156,#106157,#106158,#106159,#106160,#106161,#106162,
#106163,#106164,#106165,#106166,#106167,#106168,#106169,#106170,#106171,
#106172,#106173,#106174,#106175,#106176,#106177,#106178,#106179,#106180,
#106181,#106182,#106183,#106184,#106185,#106186,#106187,#106188,#106189,
#106190,#106191,#106192,#106193,#106194),.UNSPECIFIED.,.F.,.F.,(4,2,2,2,
2,2,2,2,2,2,2,2,2,2,2,2,2,2,2,2,2,2,2,2,2,2,2,2,2,2,2,2,2,2,2,2,2,2,2,2,
2,2,2,2,2,2,2,2,2,2,2,2,2,2,2,2,2,2,2,2,2,2,2,2,2,2,2,2,2,2,2,2,2,2,2,2,
2,2,2,2,2,2,2,2,2,2,2,2,2,2,2,2,2,2,4),(0.,0.000582310430803908,0.00117270878137395,
0.00176194542940926,0.00234071817623832,0.00287663416082229,0.00290955010964365,
0.00378292495529539,0.00465808922959082,0.00553666823086097,0.00575326832164458,
0.00579601574037828,0.00629225296500551,0.00678849187757766,0.00719158540205572,
0.00725050850016085,0.00772041985181916,0.00819231103816359,0.00862990248246685,
0.00868325083893214,0.0101456022106578,0.0115065366432891,0.0115645737659146,
0.0121171892645434,0.0126612167419882,0.0129448537237003,0.0130028791901467,
0.0136256508863318,0.0142513996785416,0.0143831708041114,0.0144272215251989,
0.0150488723734156,0.015668800753548,0.0158663026620576,0.0164841849785,
0.0170781778534198,0.0172598049649337,0.0173067413387605,0.0177698201033325,
0.0182339710743387,0.0186981220453448,0.020136439125756,0.0201550216360823,
0.0207125839959879,0.0212683472706455,0.0215957308483995,0.0221537044147419,
0.0227141963950081,0.0230130732865782,0.023025263681704,0.0247116714463672,
0.0258805717154827,0.0258897074474005,0.0263670147622667,0.0268441991268293,
0.0273213834913919,0.0273280245278117,0.0277939787154495,0.0282672776286665,
0.0287405765418834,0.0287663416082228,0.0294696756399561,0.0301730096716894,
0.0308545098607307,0.0315468942584491,0.0316165391772394,0.0316429757690451,
0.0322249638607722,0.0328060610996495,0.0330812928494562,0.0344730652383564,
0.0345196099298674,0.0350871040560993,0.0356512603449193,0.0359193460793711,
0.0364822579848911,0.0370332853261898,0.037364669118572,0.0373962440906896,
0.0378784975172447,0.0383599940559809,0.0388345611711008,0.0399554079215166,
0.0402370382361895,0.0402728782515119,0.0407456291887078,0.0412217457605632,
0.0416964460856044,0.041711195331923,0.0422611956636312,0.0428118579310828,
0.0431367644326452,0.0431495124123341,0.0445878294882293,0.0460261465641245),
 .UNSPECIFIED.);
#2892=B_SPLINE_CURVE_WITH_KNOTS('',3,(#106203,#106204,#106205,#106206,#106207,
#106208,#106209,#106210,#106211,#106212,#106213,#106214,#106215,#106216,
#106217,#106218,#106219,#106220,#106221,#106222,#106223,#106224,#106225,
#106226),.UNSPECIFIED.,.F.,.F.,(4,2,2,2,2,2,2,2,2,2,2,4),(0.0011269860128862,
0.00126658748556384,0.00175534928825106,0.00224609869636712,0.00232805231486576,
0.002789106025357,0.0031230253756763,0.00338947343680436,0.00362016603159239,
0.00395948864477458,0.00429682216771973,0.00445122603782777),
 .UNSPECIFIED.);
#2893=B_SPLINE_CURVE_WITH_KNOTS('',3,(#106259,#106260,#106261,#106262,#106263,
#106264,#106265,#106266,#106267,#106268,#106269,#106270,#106271,#106272,
#106273,#106274,#106275,#106276,#106277,#106278,#106279,#106280,#106281,
#106282,#106283,#106284,#106285,#106286,#106287,#106288,#106289,#106290,
#106291,#106292,#106293,#106294,#106295,#106296,#106297,#106298,#106299,
#106300,#106301,#106302,#106303,#106304,#106305,#106306,#106307,#106308,
#106309,#106310,#106311,#106312,#106313,#106314,#106315,#106316,#106317,
#106318,#106319,#106320,#106321,#106322,#106323,#106324,#106325,#106326,
#106327,#106328,#106329,#106330,#106331,#106332,#106333,#106334),
 .UNSPECIFIED.,.F.,.F.,(4,3,3,3,3,3,3,3,3,3,3,3,3,3,3,3,3,3,3,3,3,3,3,3,
3,4),(0.,0.000478855484567992,0.000546834448157569,0.00103426483380374,
0.00108598552925543,0.00127218452604894,0.001280516492417,0.00156464085135763,
0.00187007489786203,0.00190827678907343,0.00219740679897353,0.0024869463122973,
0.00254436905209791,0.00256101878113051,0.00290930994461142,0.00313453199531093,
0.00349926460484548,0.00381655357814688,0.00384150442454487,0.00408540174790946,
0.00435388794166124,0.00445264584117138,0.00470405469943843,0.00498371478947748,
0.00506707840824393,0.00508873810419587),.UNSPECIFIED.);
#2894=B_SPLINE_CURVE_WITH_KNOTS('',3,(#106335,#106336,#106337,#106338,#106339,
#106340,#106341,#106342,#106343,#106344,#106345,#106346,#106347,#106348,
#106349,#106350,#106351,#106352,#106353,#106354,#106355,#106356,#106357,
#106358,#106359,#106360,#106361,#106362,#106363,#106364,#106365,#106366,
#106367,#106368,#106369,#106370,#106371,#106372),.UNSPECIFIED.,.F.,.F.,
(4,2,2,2,2,2,2,2,2,2,2,2,2,2,2,2,2,2,4),(2.76512963153942E-16,0.000150042903486821,
0.000296052942440173,0.000436607016736118,0.000473964675729099,0.000545718435597233,
0.000681887970584939,0.000795082423651798,0.000915461388843682,0.000947929351457921,
0.00103279181519421,0.00116271418451989,0.00129396399540882,0.00142189402718674,
0.00147711843067147,0.00158960624418963,0.00168819998521566,0.00181358284651288,
0.00189585870291554),.UNSPECIFIED.);
#2895=B_SPLINE_CURVE_WITH_KNOTS('',3,(#106465,#106466,#106467,#106468,#106469,
#106470,#106471,#106472,#106473,#106474,#106475,#106476,#106477),
 .UNSPECIFIED.,.F.,.F.,(4,3,3,3,4),(2.25514051876985E-17,0.00200000000000685,
0.0100000000008687,0.0420000000612338,0.0662628403056008),.UNSPECIFIED.);
#2896=B_SPLINE_CURVE_WITH_KNOTS('',3,(#106478,#106479,#106480,#106481,#106482,
#106483,#106484,#106485),.UNSPECIFIED.,.F.,.F.,(4,2,2,4),(0.,0.00193416543442093,
0.00290124815163138,0.00386833086884183),.UNSPECIFIED.);
#2897=B_SPLINE_CURVE_WITH_KNOTS('',3,(#106536,#106537,#106538,#106539,#106540,
#106541,#106542,#106543,#106544,#106545,#106546,#106547,#106548,#106549,
#106550,#106551,#106552,#106553,#106554,#106555,#106556,#106557,#106558,
#106559,#106560,#106561,#106562,#106563,#106564,#106565,#106566,#106567,
#106568,#106569,#106570,#106571,#106572,#106573,#106574,#106575,#106576,
#106577,#106578,#106579,#106580,#106581,#106582,#106583,#106584,#106585,
#106586,#106587,#106588,#106589,#106590,#106591,#106592,#106593,#106594,
#106595,#106596,#106597,#106598,#106599,#106600,#106601,#106602,#106603,
#106604,#106605,#106606,#106607,#106608,#106609,#106610,#106611,#106612,
#106613,#106614,#106615,#106616,#106617),.UNSPECIFIED.,.F.,.F.,(4,3,3,3,
3,3,3,3,3,3,3,3,3,3,3,3,3,3,3,3,3,3,3,3,3,3,3,4),(0.,0.000258848076635127,
0.000526304369606137,0.000808702756649307,0.000884151960985694,0.000929200812662187,
0.00123633128836474,0.00155721526596784,0.00178839781229062,0.00185840162532437,
0.0020826767281242,0.00225102382796553,0.00232300203165546,0.00252224117630672,
0.002555302234821,0.00272326627355255,0.00278760243798654,0.00296096284966762,
0.00301990264115208,0.00313605274273485,0.00319412779352624,0.00321031774274126,
0.00324980096093194,0.00328566694750206,0.0034243301047648,0.00355821487070194,
0.00369207329333097,0.00371680325064871),.UNSPECIFIED.);
#2898=B_SPLINE_CURVE_WITH_KNOTS('',3,(#106630,#106631,#106632,#106633,#106634,
#106635,#106636,#106637,#106638,#106639,#106640,#106641,#106642,#106643,
#106644,#106645,#106646,#106647),.UNSPECIFIED.,.F.,.F.,(4,2,2,2,2,2,2,2,
4),(-2.66453525910038E-15,0.0645975165352072,0.129118491751744,0.193590865890325,
0.258041415001951,0.322526204522607,0.387038204232381,0.451646792118489,
0.478392110296026),.UNSPECIFIED.);
#2899=B_SPLINE_CURVE_WITH_KNOTS('',3,(#106676,#106677,#106678,#106679,#106680,
#106681,#106682,#106683,#106684,#106685,#106686,#106687,#106688,#106689,
#106690,#106691,#106692,#106693,#106694,#106695,#106696,#106697,#106698,
#106699),.UNSPECIFIED.,.F.,.F.,(4,2,2,2,2,2,2,2,2,2,2,4),(0.,0.00036104438530098,
0.00072299637054021,0.000850484362639876,0.00116728244130563,0.00148360968797577,
0.00170096872527975,0.00208110711046111,0.00246108631938953,0.00283922265212539,
0.00321261530615045,0.0034019374505595),.UNSPECIFIED.);
#2900=B_SPLINE_CURVE_WITH_KNOTS('',3,(#106742,#106743,#106744,#106745,#106746,
#106747,#106748,#106749,#106750,#106751,#106752,#106753,#106754,#106755,
#106756,#106757,#106758,#106759,#106760,#106761,#106762,#106763,#106764,
#106765,#106766,#106767,#106768,#106769,#106770,#106771,#106772,#106773,
#106774,#106775,#106776,#106777,#106778,#106779,#106780,#106781,#106782,
#106783,#106784,#106785,#106786,#106787,#106788,#106789,#106790,#106791,
#106792,#106793,#106794,#106795,#106796,#106797,#106798,#106799,#106800,
#106801,#106802,#106803,#106804,#106805,#106806,#106807,#106808,#106809,
#106810,#106811,#106812,#106813,#106814,#106815,#106816,#106817,#106818,
#106819,#106820,#106821,#106822,#106823,#106824,#106825,#106826),
 .UNSPECIFIED.,.F.,.F.,(4,3,3,3,3,3,3,3,3,3,3,3,3,3,3,3,3,3,3,3,3,3,3,3,
3,3,3,3,4),(0.,0.000140393829873163,0.000219506842195302,0.000329260263292953,
0.000439013684390604,0.00048285018086087,0.000620607091947595,0.000766279885610314,
0.000878027368781208,0.000946507088424421,0.000987780789878859,0.00113794102303029,
0.00129540223619036,0.00131704105317181,0.00139366462457919,0.00161776831525243,
0.00175605473756242,0.00182882573379387,0.0020700138435966,0.00231020473908597,
0.00254654482522397,0.0026340821063436,0.00267754973207498,0.00281933054780693,
0.00285358894853889,0.00307309579073419,0.00323354315527881,0.00339083557660622,
0.00351210947512478),.UNSPECIFIED.);
#2901=B_SPLINE_CURVE_WITH_KNOTS('',3,(#106838,#106839,#106840,#106841,#106842,
#106843,#106844,#106845,#106846,#106847),.UNSPECIFIED.,.F.,.F.,(4,2,2,2,
4),(3.29595941387912,3.69094850509142,4.08593759630372,4.48092668751601,
4.87591577872831),.UNSPECIFIED.);
#2902=B_SPLINE_CURVE_WITH_KNOTS('',3,(#106850,#106851,#106852,#106853,#106854,
#106855),.UNSPECIFIED.,.F.,.F.,(4,2,4),(2.75251439634926,3.02843710610833,
3.30435981586739),.UNSPECIFIED.);
#2903=B_SPLINE_CURVE_WITH_KNOTS('',3,(#106862,#106863,#106864,#106865,#106866,
#106867),.UNSPECIFIED.,.F.,.F.,(4,2,4),(2.75251439634926,3.02843710610833,
3.30435981586739),.UNSPECIFIED.);
#2904=B_SPLINE_CURVE_WITH_KNOTS('',3,(#106871,#106872,#106873,#106874,#106875,
#106876,#106877,#106878,#106879,#106880),.UNSPECIFIED.,.F.,.F.,(4,2,2,2,
4),(3.29595941387912,3.69094850509142,4.08593759630372,4.48092668751601,
4.87591577872831),.UNSPECIFIED.);
#2905=B_SPLINE_CURVE_WITH_KNOTS('',3,(#106943,#106944,#106945,#106946,#106947,
#106948,#106949,#106950,#106951,#106952,#106953,#106954,#106955,#106956,
#106957,#106958,#106959,#106960,#106961,#106962,#106963,#106964,#106965,
#106966,#106967,#106968,#106969,#106970,#106971,#106972,#106973,#106974,
#106975,#106976,#106977,#106978,#106979,#106980,#106981,#106982,#106983,
#106984,#106985,#106986,#106987,#106988,#106989,#106990,#106991,#106992,
#106993,#106994,#106995,#106996,#106997,#106998,#106999,#107000,#107001,
#107002,#107003,#107004,#107005,#107006,#107007,#107008,#107009,#107010,
#107011,#107012,#107013,#107014,#107015,#107016,#107017,#107018),
 .UNSPECIFIED.,.F.,.F.,(4,3,3,3,3,3,3,3,3,3,3,3,3,3,3,3,3,3,3,3,3,3,3,3,
3,4),(0.,0.000264698382266438,0.000539684038142796,0.000844721442545285,
0.000889229343320809,0.00111558817260484,0.00127244947447293,0.00156615393602489,
0.00170807753708958,0.00177845868664162,0.00200072372898046,0.00214998063456345,
0.00234340461051858,0.00252834857555637,0.00260191906802905,0.00266768802996243,
0.00282456965966116,0.00288999536579262,0.00300114903370771,0.00305672586766526,
0.00306930955280335,0.00311230270162281,0.00323140459093145,0.00335859230284309,
0.00348199674637753,0.00355691737328319),.UNSPECIFIED.);
#2906=B_SPLINE_CURVE_WITH_KNOTS('',3,(#107113,#107114,#107115,#107116,#107117,
#107118,#107119,#107120,#107121,#107122,#107123,#107124,#107125,#107126,
#107127,#107128,#107129,#107130,#107131,#107132,#107133,#107134,#107135,
#107136,#107137,#107138,#107139,#107140,#107141,#107142,#107143,#107144,
#107145,#107146,#107147,#107148,#107149,#107150,#107151,#107152,#107153,
#107154,#107155,#107156,#107157,#107158,#107159,#107160,#107161,#107162,
#107163,#107164,#107165,#107166,#107167,#107168,#107169,#107170,#107171,
#107172,#107173,#107174,#107175,#107176,#107177,#107178,#107179,#107180,
#107181,#107182,#107183,#107184,#107185,#107186,#107187,#107188,#107189,
#107190,#107191),.UNSPECIFIED.,.F.,.F.,(4,3,3,3,3,3,3,3,3,3,3,3,3,3,3,3,
3,3,3,3,3,3,3,3,3,3,4),(0.,0.000264698382022823,0.000539684038597793,0.000844721442545269,
0.000889229343320809,0.00111558817262565,0.00127244947447291,0.00156615393602467,
0.00170807753708955,0.00177845868664162,0.0020007237288905,0.00214998063456345,
0.00234340461051879,0.00252834857555694,0.00260191906802908,0.00266768802996243,
0.00282456965965605,0.00288999536579262,0.00300114903370771,0.00305672586766526,
0.00306930955280336,0.00311230270162281,0.00323141342383837,0.00323852074069229,
0.00336613141361622,0.00349247974684187,0.00355691737328319),
 .UNSPECIFIED.);
#2907=B_SPLINE_CURVE_WITH_KNOTS('',3,(#107238,#107239,#107240,#107241,#107242,
#107243,#107244,#107245,#107246,#107247,#107248,#107249,#107250,#107251,
#107252,#107253,#107254,#107255,#107256,#107257,#107258,#107259,#107260,
#107261,#107262,#107263,#107264,#107265,#107266,#107267,#107268,#107269,
#107270,#107271,#107272,#107273,#107274,#107275,#107276,#107277,#107278,
#107279,#107280,#107281,#107282,#107283,#107284,#107285,#107286,#107287,
#107288,#107289,#107290,#107291,#107292,#107293,#107294,#107295,#107296,
#107297,#107298,#107299,#107300,#107301,#107302,#107303,#107304,#107305,
#107306,#107307,#107308,#107309,#107310),.UNSPECIFIED.,.F.,.F.,(4,3,3,3,
3,3,3,3,3,3,3,3,3,3,3,3,3,3,3,3,3,3,3,3,4),(9.7188494081233E-17,0.000112611121643258,
0.00024988214484184,0.000281527804108146,0.00036598614534059,0.000450444486573034,
0.000493240822537829,0.000632790722619251,0.000772340622700673,0.000900888973146068,
0.000965928922563692,0.00112611121643258,0.00127455592171932,0.00134877827436269,
0.00142300062700606,0.00161174667851912,0.00180177794629211,0.00186961819705945,
0.00220268501636858,0.00253126917967892,0.00270266691943816,0.00274446811888214,
0.00307204958512274,0.00338196171949282,0.0036035558925842),
 .UNSPECIFIED.);
#2908=B_SPLINE_CURVE_WITH_KNOTS('',3,(#107383,#107384,#107385,#107386,#107387,
#107388,#107389,#107390,#107391,#107392,#107393,#107394,#107395,#107396,
#107397,#107398,#107399,#107400,#107401,#107402,#107403,#107404,#107405,
#107406,#107407,#107408,#107409,#107410,#107411,#107412,#107413,#107414,
#107415,#107416,#107417,#107418,#107419,#107420,#107421,#107422,#107423,
#107424,#107425,#107426,#107427,#107428,#107429,#107430,#107431,#107432,
#107433,#107434,#107435,#107436,#107437,#107438,#107439,#107440,#107441,
#107442,#107443,#107444,#107445,#107446,#107447,#107448,#107449,#107450,
#107451,#107452,#107453,#107454,#107455),.UNSPECIFIED.,.F.,.F.,(4,3,3,3,
3,3,3,3,3,3,3,3,3,3,3,3,3,3,3,3,3,3,3,3,4),(0.,0.000112611121643258,0.000249882144841865,
0.000281527804108146,0.00036598614534059,0.000450444486573034,0.000493240822537829,
0.000628582332602397,0.000772340622700427,0.000900888973146068,0.000965928922563693,
0.00112611121643258,0.00127455592171932,0.00138295815159184,0.00142300062700607,
0.00161174667851912,0.00180177794629211,0.00186961819705946,0.00220268501651251,
0.00253126917967738,0.00270266691943816,0.00274446811888216,0.0030720495848611,
0.00338196171927447,0.0036035558925842),.UNSPECIFIED.);
#2909=B_SPLINE_CURVE_WITH_KNOTS('',3,(#107480,#107481,#107482,#107483,#107484,
#107485,#107486,#107487,#107488,#107489,#107490,#107491,#107492,#107493,
#107494,#107495,#107496,#107497,#107498,#107499),.UNSPECIFIED.,.F.,.F.,
(4,2,2,2,2,2,2,2,2,4),(1.31067995962692E-15,0.0576978139916725,0.112842023791102,
0.167949462594185,0.223036925963765,0.278120877832266,0.333240409814264,
0.388385845293434,0.443602319429954,0.461582511933371),.UNSPECIFIED.);
#2910=B_SPLINE_CURVE_WITH_KNOTS('',3,(#107530,#107531,#107532,#107533,#107534,
#107535,#107536),.UNSPECIFIED.,.F.,.F.,(4,3,4),(0.,0.0140000000001421,0.0662627890174061),
 .UNSPECIFIED.);
#2911=B_SPLINE_CURVE_WITH_KNOTS('',3,(#107581,#107582,#107583,#107584,#107585,
#107586,#107587,#107588,#107589,#107590,#107591,#107592,#107593,#107594,
#107595,#107596,#107597,#107598,#107599,#107600,#107601,#107602,#107603,
#107604,#107605,#107606,#107607,#107608),.UNSPECIFIED.,.F.,.F.,(4,3,3,3,
3,3,3,3,3,4),(0.,0.000418798639400925,0.000837597278801849,0.0016751945576037,
0.00209399319700466,0.00251279183640558,0.00275678906862233,0.00300951604215598,
0.00326224301568963,0.00335038911520741),.UNSPECIFIED.);
#2912=B_SPLINE_CURVE_WITH_KNOTS('',3,(#107698,#107699,#107700,#107701,#107702,
#107703,#107704),.UNSPECIFIED.,.F.,.F.,(4,3,4),(0.,0.512931366199029,1.),
 .UNSPECIFIED.);
#2913=B_SPLINE_CURVE_WITH_KNOTS('',3,(#107706,#107707,#107708,#107709,#107710,
#107711,#107712,#107713,#107714,#107715,#107716,#107717,#107718,#107719,
#107720,#107721,#107722,#107723,#107724,#107725,#107726,#107727,#107728,
#107729,#107730,#107731,#107732,#107733,#107734,#107735,#107736,#107737,
#107738,#107739,#107740,#107741,#107742,#107743,#107744,#107745,#107746,
#107747,#107748,#107749,#107750,#107751,#107752,#107753,#107754,#107755,
#107756,#107757,#107758,#107759,#107760,#107761,#107762,#107763,#107764,
#107765,#107766,#107767,#107768,#107769,#107770,#107771,#107772,#107773,
#107774,#107775,#107776,#107777,#107778,#107779,#107780,#107781,#107782,
#107783,#107784,#107785,#107786,#107787,#107788,#107789,#107790,#107791,
#107792,#107793,#107794,#107795,#107796,#107797,#107798,#107799,#107800,
#107801,#107802,#107803,#107804,#107805,#107806,#107807,#107808,#107809,
#107810,#107811,#107812,#107813,#107814,#107815,#107816,#107817,#107818,
#107819,#107820,#107821,#107822,#107823,#107824,#107825,#107826,#107827,
#107828,#107829,#107830,#107831,#107832,#107833,#107834,#107835,#107836,
#107837,#107838,#107839,#107840,#107841,#107842,#107843,#107844,#107845,
#107846,#107847,#107848,#107849,#107850,#107851,#107852,#107853,#107854,
#107855,#107856,#107857,#107858,#107859,#107860,#107861,#107862),
 .UNSPECIFIED.,.F.,.F.,(4,3,3,3,3,3,3,3,3,3,3,3,3,3,3,3,3,3,3,3,3,3,3,3,
3,3,3,3,3,3,3,3,3,3,3,3,3,3,3,3,3,3,3,3,3,3,3,3,3,3,3,3,4),(0.,0.00482102589287217,
0.00793019622784441,0.0132813525512698,0.0151367187499596,0.0154721237403099,
0.0155966348408055,0.0156249999999581,0.0246112600473364,0.0302734374999617,
0.03107280005534,0.0312499999999614,0.0393629015524516,0.0469135571489272,
0.0542184973244163,0.0609029805270172,0.0615234374999053,0.0624999999999035,
0.077981125744339,0.0923073353185767,0.105572055221893,0.118641620505115,
0.124023437499937,0.124999999999939,0.154159603980643,0.18185029527973,
0.183319207961348,0.186523437500005,0.187500000000005,0.213072007154652,
0.235346839873749,0.249023437499868,0.249999999999866,0.305407484909864,
0.356334321830202,0.374511718749998,0.375,0.423790041368543,0.459582691353365,
0.494452549211372,0.49902343749994,0.49999999999994,0.543374110919005,0.590963381300163,
0.650202137966991,0.749511718749878,0.749618530273315,0.749725341796753,
0.749999999999877,0.82077018273891,0.895043925743526,0.976233553967825,
1.),.UNSPECIFIED.);
#2914=B_SPLINE_CURVE_WITH_KNOTS('',3,(#107930,#107931,#107932,#107933,#107934,
#107935,#107936,#107937,#107938,#107939,#107940,#107941,#107942,#107943,
#107944,#107945,#107946,#107947,#107948,#107949,#107950,#107951,#107952,
#107953,#107954,#107955,#107956,#107957,#107958,#107959,#107960,#107961,
#107962,#107963,#107964,#107965,#107966,#107967,#107968,#107969,#107970),
 .UNSPECIFIED.,.F.,.F.,(4,1,2,2,2,2,2,2,2,2,2,2,2,2,2,2,2,2,2,2,4),(9.88115989670784E-8,
0.125000000000617,0.24951171875123,0.250000000001232,0.499023437500308,
0.500000000000304,0.624511718749904,0.6249999999999,0.749023437499391,0.749999999999388,
0.811523437499318,0.812499999999319,0.874023437499412,0.874999999999413,
0.936523437499539,0.937499999999544,0.967773437499704,0.968749999999711,
0.983886718749851,0.984374999999856,1.),.UNSPECIFIED.);
#2915=B_SPLINE_CURVE_WITH_KNOTS('',3,(#108121,#108122,#108123,#108124,#108125,
#108126,#108127,#108128,#108129,#108130,#108131,#108132,#108133,#108134,
#108135,#108136,#108137,#108138,#108139,#108140,#108141,#108142,#108143,
#108144,#108145,#108146,#108147,#108148,#108149,#108150,#108151,#108152,
#108153,#108154,#108155,#108156,#108157,#108158,#108159,#108160,#108161,
#108162,#108163,#108164,#108165,#108166,#108167,#108168,#108169,#108170,
#108171,#108172,#108173,#108174,#108175,#108176,#108177,#108178,#108179,
#108180,#108181,#108182,#108183,#108184,#108185,#108186,#108187,#108188,
#108189,#108190,#108191,#108192,#108193,#108194,#108195,#108196,#108197,
#108198,#108199,#108200,#108201,#108202,#108203,#108204,#108205,#108206,
#108207,#108208,#108209,#108210,#108211,#108212,#108213,#108214,#108215,
#108216,#108217),.UNSPECIFIED.,.F.,.F.,(4,3,3,3,3,3,3,3,3,3,3,3,3,3,3,3,
3,3,3,3,3,3,3,3,3,3,3,3,3,3,3,3,4),(0.,0.00231782404997056,0.0030469633412414,
0.00457044557851431,0.00609392781578725,0.00914089229033311,0.010664374527606,
0.012187856764879,0.0152348213102466,0.0167583034412712,0.0182817857147946,
0.0198052679512438,0.0213287501885165,0.0243757140963945,0.0247476318534561,
0.0258991962274191,0.0259578018061596,0.0274226791376081,0.0304696426204931,
0.0305788142703753,0.0319931258494269,0.0335166080866999,0.0350400903239731,
0.0365635725612457,0.0396105370357917,0.0411340192730645,0.0426575015103375,
0.0457044659848833,0.0464800521466391,0.0472279460617643,0.0478329768098547,
0.0484319122954114,0.048751428192789),.UNSPECIFIED.);
#2916=B_SPLINE_CURVE_WITH_KNOTS('',3,(#108283,#108284,#108285,#108286,#108287,
#108288,#108289,#108290,#108291,#108292,#108293,#108294,#108295,#108296,
#108297,#108298,#108299,#108300,#108301,#108302,#108303,#108304,#108305,
#108306,#108307,#108308,#108309,#108310),.UNSPECIFIED.,.F.,.F.,(4,3,3,3,
3,3,3,3,3,4),(0.,0.000418798639400925,0.000837597278801849,0.0016751945576037,
0.00209399319700466,0.00251279183640558,0.00275678906859695,0.0030066727649713,
0.00326224301406932,0.00335038911520741),.UNSPECIFIED.);
#2917=B_SPLINE_CURVE_WITH_KNOTS('',3,(#108323,#108324,#108325,#108326,#108327,
#108328,#108329),.UNSPECIFIED.,.F.,.F.,(4,3,4),(0.,0.0140000000001421,0.0662627890174061),
 .UNSPECIFIED.);
#2918=B_SPLINE_CURVE_WITH_KNOTS('',3,(#108369,#108370,#108371,#108372,#108373,
#108374,#108375,#108376,#108377,#108378,#108379,#108380,#108381,#108382,
#108383,#108384,#108385,#108386,#108387,#108388),.UNSPECIFIED.,.F.,.F.,
(4,2,2,2,2,2,2,2,2,4),(1.31067995962692E-15,0.0576978139916725,0.112842023791087,
0.167949462594157,0.223036925964016,0.278120877832588,0.333240409814509,
0.388385845293677,0.443602319430156,0.461582511933371),.UNSPECIFIED.);
#2919=B_SPLINE_CURVE_WITH_KNOTS('',3,(#108433,#108434,#108435,#108436,#108437,
#108438,#108439,#108440,#108441,#108442),.UNSPECIFIED.,.F.,.F.,(4,2,2,2,
4),(3.29595941387912,3.69094850509142,4.08593759630372,4.48092668751602,
4.87591577872832),.UNSPECIFIED.);
#2920=B_SPLINE_CURVE_WITH_KNOTS('',3,(#108479,#108480,#108481,#108482,#108483,
#108484,#108485,#108486,#108487,#108488),.UNSPECIFIED.,.F.,.F.,(4,2,2,2,
4),(1.40726952845127,1.80225861966357,2.19724771087587,2.59223680208817,
2.98722589330047),.UNSPECIFIED.);
#2921=B_SPLINE_CURVE_WITH_KNOTS('',3,(#108527,#108528,#108529,#108530,#108531,
#108532,#108533,#108534,#108535,#108536),.UNSPECIFIED.,.F.,.F.,(4,2,2,2,
4),(1.40726952845127,1.80225861966357,2.19724771087587,2.59223680208817,
2.98722589330047),.UNSPECIFIED.);
#2922=B_SPLINE_CURVE_WITH_KNOTS('',3,(#108573,#108574,#108575,#108576,#108577,
#108578,#108579,#108580,#108581,#108582),.UNSPECIFIED.,.F.,.F.,(4,2,2,2,
4),(3.29595941387912,3.69094850509142,4.08593759630372,4.48092668751602,
4.87591577872832),.UNSPECIFIED.);
#2923=B_SPLINE_CURVE_WITH_KNOTS('',3,(#108662,#108663,#108664,#108665,#108666,
#108667,#108668,#108669,#108670,#108671,#108672,#108673,#108674,#108675),
 .UNSPECIFIED.,.F.,.F.,(4,2,2,2,2,2,4),(2.19645319205878,2.28097443819997,
2.64833968250322,3.01570492680646,3.38307017110971,3.75043541541296,3.83495666155415),
 .UNSPECIFIED.);
#2924=B_SPLINE_CURVE_WITH_KNOTS('',3,(#108685,#108686,#108687,#108688,#108689,
#108690,#108691,#108692),.UNSPECIFIED.,.F.,.F.,(4,2,2,4),(2.19645520359853,
2.28097342522961,2.64833845466692,3.01570348410423),.UNSPECIFIED.);
#2925=B_SPLINE_CURVE_WITH_KNOTS('',3,(#108695,#108696,#108697,#108698,#108699,
#108700,#108701,#108702),.UNSPECIFIED.,.F.,.F.,(4,2,2,4),(3.01570348410423,
3.38306851354154,3.75043354297885,3.83495176460993),.UNSPECIFIED.);
#2926=B_SPLINE_CURVE_WITH_KNOTS('',3,(#108712,#108713,#108714,#108715),
 .UNSPECIFIED.,.F.,.F.,(4,4),(0.,0.0226287218308292),.UNSPECIFIED.);
#2927=B_SPLINE_CURVE_WITH_KNOTS('',3,(#108717,#108718,#108719,#108720,#108721,
#108722),.UNSPECIFIED.,.F.,.F.,(4,2,4),(0.,0.00237183565477968,0.00474367130955936),
 .UNSPECIFIED.);
#2928=B_SPLINE_CURVE_WITH_KNOTS('',3,(#108726,#108727,#108728,#108729,#108730,
#108731),.UNSPECIFIED.,.F.,.F.,(4,2,4),(0.,0.00237183565477968,0.00474367130955936),
 .UNSPECIFIED.);
#2929=B_SPLINE_CURVE_WITH_KNOTS('',3,(#108733,#108734,#108735,#108736),
 .UNSPECIFIED.,.F.,.F.,(4,4),(0.,0.0226287218308292),.UNSPECIFIED.);
#2930=B_SPLINE_CURVE_WITH_KNOTS('',3,(#109058,#109059,#109060,#109061,#109062,
#109063,#109064,#109065,#109066,#109067,#109068,#109069,#109070,#109071,
#109072,#109073,#109074,#109075,#109076,#109077,#109078,#109079,#109080,
#109081,#109082,#109083,#109084,#109085,#109086,#109087,#109088,#109089,
#109090,#109091),.UNSPECIFIED.,.F.,.F.,(4,3,3,3,3,3,3,3,3,3,3,4),(-0.0432625952986871,
-0.0394187972091438,-0.0351397982607847,-0.0339251790340231,-0.0282510642427701,
-0.0217253166047067,-0.0142730148863713,-0.00906087856988083,-0.00684129450131232,
-0.00601213581768849,-0.00528146761106908,-9.99999507883867E-7),
 .UNSPECIFIED.);
#2931=B_SPLINE_CURVE_WITH_KNOTS('',3,(#109093,#109094,#109095,#109096,#109097,
#109098,#109099,#109100,#109101,#109102,#109103,#109104,#109105,#109106,
#109107,#109108,#109109,#109110,#109111,#109112,#109113,#109114,#109115,
#109116,#109117,#109118,#109119,#109120,#109121,#109122,#109123),
 .UNSPECIFIED.,.F.,.F.,(4,3,3,3,3,3,3,3,3,3,4),(1.90255296141158E-5,0.000141321745474615,
0.000278150218209676,0.000430320755364579,0.000622207447398065,0.000655422254294644,
0.000845920214909814,0.00100037944763474,0.00113489317341134,0.00125682960689622,
0.0012918189703381),.UNSPECIFIED.);
#2932=B_SPLINE_CURVE_WITH_KNOTS('',3,(#109178,#109179,#109180,#109181,#109182,
#109183,#109184,#109185,#109186,#109187,#109188,#109189,#109190,#109191,
#109192,#109193,#109194,#109195,#109196,#109197,#109198,#109199,#109200,
#109201,#109202,#109203,#109204,#109205,#109206,#109207,#109208),
 .UNSPECIFIED.,.F.,.F.,(4,3,3,3,3,3,3,3,3,3,4),(1.90255296141158E-5,0.000141321745474895,
0.000278150218209752,0.000430320755364685,0.000622207447397573,0.000655422254294644,
0.000845920214912682,0.00100037944763648,0.00113489317341142,0.00125682960689729,
0.00129181897033812),.UNSPECIFIED.);
#2933=B_SPLINE_CURVE_WITH_KNOTS('',3,(#109210,#109211,#109212,#109213,#109214,
#109215,#109216,#109217,#109218,#109219,#109220,#109221,#109222,#109223,
#109224,#109225,#109226,#109227,#109228,#109229,#109230,#109231,#109232,
#109233,#109234,#109235,#109236,#109237,#109238,#109239,#109240,#109241,
#109242,#109243),.UNSPECIFIED.,.F.,.F.,(4,3,3,3,3,3,3,3,3,3,3,4),(9.59836330191045E-7,
0.00382847654991279,0.00808935061110636,0.00929882498165049,0.0149489054859894,
0.0214470115098034,0.0288677469372153,0.0340578058045578,0.0362679882096168,
0.0370936347620043,0.0378212080183006,0.043079308693535),.UNSPECIFIED.);
#2934=B_SPLINE_CURVE_WITH_KNOTS('',3,(#109324,#109325,#109326,#109327,#109328,
#109329,#109330,#109331,#109332,#109333,#109334,#109335,#109336,#109337,
#109338,#109339,#109340,#109341,#109342,#109343),.UNSPECIFIED.,.F.,.F.,
(4,2,2,2,2,2,2,2,2,4),(-5.32907051820075E-15,0.0769476309337197,0.154911539297197,
0.23149535718412,0.308009589903789,0.384498262252952,0.463538421150099,
0.540177351879909,0.620418124860725,0.700658897841542),.UNSPECIFIED.);
#2935=B_SPLINE_CURVE_WITH_KNOTS('',3,(#109347,#109348,#109349,#109350,#109351,
#109352,#109353,#109354,#109355,#109356,#109357,#109358,#109359,#109360,
#109361,#109362,#109363,#109364,#109365,#109366,#109367,#109368,#109369,
#109370,#109371),.UNSPECIFIED.,.F.,.F.,(4,3,3,3,3,3,3,3,4),(5.58252640933804,
5.6924731207534,5.80365665525465,5.91537422495943,5.93285603765953,6.04459821096713,
6.15583772441013,6.26526543069202,6.28318530717958),.UNSPECIFIED.);
#2936=B_SPLINE_CURVE_WITH_KNOTS('',3,(#109391,#109392,#109393,#109394,#109395,
#109396,#109397,#109398,#109399,#109400,#109401,#109402,#109403,#109404,
#109405,#109406),.UNSPECIFIED.,.F.,.F.,(4,2,2,2,2,2,2,4),(5.82046641727563,
5.88648221101218,5.95242155619857,6.01831411802678,6.08453191531498,6.15044406813469,
6.21681468765714,6.28318530717959),.UNSPECIFIED.);
#2937=B_SPLINE_CURVE_WITH_KNOTS('',3,(#109422,#109423,#109424,#109425,#109426,
#109427,#109428,#109429,#109430,#109431,#109432,#109433,#109434,#109435,
#109436,#109437),.UNSPECIFIED.,.F.,.F.,(4,2,2,2,2,2,2,4),(5.82046641727563,
5.88648221101218,5.95242155619857,6.01831411802678,6.08453191531498,6.15044406813469,
6.21681468765714,6.28318530717959),.UNSPECIFIED.);
#2938=B_SPLINE_CURVE_WITH_KNOTS('',3,(#109463,#109464,#109465,#109466,#109467,
#109468,#109469,#109470,#109471,#109472,#109473,#109474,#109475,#109476,
#109477,#109478,#109479,#109480,#109481,#109482,#109483,#109484,#109485,
#109486,#109487),.UNSPECIFIED.,.F.,.F.,(4,3,3,3,3,3,3,3,4),(5.58252640933804,
5.69247312075347,5.80365665525461,5.91537422495945,5.93285603765953,6.04459821096705,
6.15583772440986,6.26526543069127,6.28318530717958),.UNSPECIFIED.);
#2939=B_SPLINE_CURVE_WITH_KNOTS('',3,(#109491,#109492,#109493,#109494,#109495,
#109496,#109497,#109498,#109499,#109500,#109501,#109502,#109503,#109504,
#109505,#109506,#109507,#109508,#109509,#109510),.UNSPECIFIED.,.F.,.F.,
(4,2,2,2,2,2,2,2,2,4),(-5.32907051820075E-15,0.0769476309337197,0.154911539297197,
0.23149535718412,0.308009589903789,0.384498262252952,0.463538421150099,
0.540177351879909,0.620418124860725,0.700658897841542),.UNSPECIFIED.);
#2940=B_SPLINE_CURVE_WITH_KNOTS('',3,(#109558,#109559,#109560,#109561,#109562,
#109563,#109564,#109565,#109566,#109567,#109568,#109569,#109570,#109571,
#109572,#109573,#109574,#109575,#109576,#109577,#109578,#109579,#109580,
#109581,#109582,#109583,#109584,#109585,#109586,#109587,#109588,#109589,
#109590,#109591,#109592,#109593,#109594,#109595,#109596,#109597,#109598,
#109599,#109600,#109601,#109602,#109603,#109604,#109605,#109606,#109607,
#109608,#109609,#109610,#109611,#109612,#109613,#109614,#109615,#109616,
#109617,#109618,#109619,#109620,#109621),.UNSPECIFIED.,.F.,.F.,(4,3,3,3,
3,3,3,3,3,3,3,3,3,3,3,3,3,3,3,3,3,4),(3.61400724161835E-16,0.0587806539307402,
0.11773312395781,0.176628784432143,0.23567256484804,0.294590534039019,0.312720436636549,
0.370539473974545,0.43078199090062,0.489980886271479,0.550745213975162,
0.611509541678846,0.672923124195985,0.735960995594277,0.799746668609932,
0.86430236962758,0.910304873390384,0.977388409747459,1.04372613628091,1.10921744200704,
1.17323086857753,1.2230471098309),.UNSPECIFIED.);
#2941=B_SPLINE_CURVE_WITH_KNOTS('',3,(#109625,#109626,#109627,#109628,#109629,
#109630,#109631,#109632,#109633,#109634,#109635,#109636,#109637,#109638,
#109639,#109640,#109641,#109642,#109643,#109644,#109645,#109646,#109647,
#109648,#109649,#109650,#109651,#109652,#109653,#109654,#109655,#109656,
#109657,#109658,#109659,#109660,#109661,#109662,#109663,#109664,#109665,
#109666,#109667,#109668,#109669,#109670,#109671,#109672,#109673,#109674,
#109675,#109676,#109677,#109678,#109679,#109680,#109681,#109682,#109683,
#109684,#109685,#109686,#109687,#109688),.UNSPECIFIED.,.F.,.F.,(4,3,3,3,
3,3,3,3,3,3,3,3,3,3,3,3,3,3,3,3,3,4),(5.06013819734869,5.13064668578551,
5.20079001877303,5.27286433564794,5.34217215109597,5.37288379383829,5.44111722818094,
5.50824677160878,5.5732409396766,5.63779424191918,5.67167866721864,5.733532277631,
5.79427626244321,5.85444002485026,5.9137439461677,5.97046602472004,6.0309282185044,
6.09203810841575,6.15243781494158,6.21390279654569,6.2753677781498,6.28318530717959),
 .UNSPECIFIED.);
#2942=B_SPLINE_CURVE_WITH_KNOTS('',3,(#109722,#109723,#109724,#109725,#109726,
#109727,#109728,#109729,#109730,#109731,#109732,#109733,#109734,#109735,
#109736,#109737,#109738,#109739,#109740,#109741,#109742,#109743,#109744,
#109745,#109746,#109747,#109748,#109749,#109750,#109751,#109752,#109753,
#109754,#109755,#109756,#109757,#109758,#109759,#109760,#109761,#109762,
#109763,#109764,#109765,#109766,#109767,#109768,#109769,#109770,#109771,
#109772,#109773,#109774,#109775,#109776,#109777,#109778,#109779,#109780,
#109781,#109782,#109783,#109784,#109785),.UNSPECIFIED.,.F.,.F.,(4,3,3,3,
3,3,3,3,3,3,3,3,3,3,3,3,3,3,3,3,3,4),(5.06013819734869,5.12794517061172,
5.19824661399576,5.26980327044503,5.34217214969313,5.37288379383829,5.44111722814418,
5.5082467716669,5.57324093970811,5.6377942419193,5.67167866721864,5.73353227769136,
5.79427626252407,5.85444002497996,5.91374394625185,5.97046602472004,6.03092821825928,
6.09203810823193,6.15243781475696,6.21390279645342,6.27536777814988,6.28318530717959),
 .UNSPECIFIED.);
#2943=B_SPLINE_CURVE_WITH_KNOTS('',3,(#109789,#109790,#109791,#109792,#109793,
#109794,#109795,#109796,#109797,#109798,#109799,#109800,#109801,#109802,
#109803,#109804,#109805,#109806,#109807,#109808,#109809,#109810,#109811,
#109812,#109813,#109814,#109815,#109816,#109817,#109818,#109819,#109820,
#109821,#109822,#109823,#109824,#109825,#109826,#109827,#109828,#109829,
#109830,#109831,#109832,#109833,#109834,#109835,#109836,#109837,#109838,
#109839,#109840,#109841,#109842,#109843,#109844,#109845,#109846,#109847,
#109848,#109849,#109850,#109851,#109852),.UNSPECIFIED.,.F.,.F.,(4,3,3,3,
3,3,3,3,3,3,3,3,3,3,3,3,3,3,3,3,3,4),(3.61400724161835E-16,0.0587806539090028,
0.117733123941541,0.176628784376374,0.235672564827929,0.294590534039156,
0.312720436636549,0.370539473955136,0.430781990886064,0.489980886284148,
0.550745213981497,0.611509541678846,0.672923124328176,0.735960995653003,
0.799746668586552,0.864302369867207,0.910304873390384,0.977388409881502,
1.0437261363312,1.10921744242326,1.17323086882218,1.2230471098309),
 .UNSPECIFIED.);
#2944=B_SPLINE_CURVE_WITH_KNOTS('',3,(#109886,#109887,#109888,#109889,#109890,
#109891,#109892,#109893,#109894,#109895,#109896,#109897,#109898,#109899,
#109900,#109901,#109902,#109903,#109904,#109905,#109906,#109907,#109908,
#109909,#109910,#109911,#109912,#109913,#109914,#109915,#109916,#109917,
#109918,#109919,#109920,#109921,#109922,#109923,#109924,#109925,#109926,
#109927,#109928,#109929,#109930,#109931,#109932,#109933,#109934,#109935,
#109936,#109937,#109938,#109939,#109940,#109941,#109942,#109943,#109944,
#109945,#109946),.UNSPECIFIED.,.F.,.F.,(4,3,3,3,3,3,3,3,3,3,3,3,3,3,3,3,
3,3,3,3,4),(2.8948198005363E-15,0.0701800927648936,0.144282280811275,0.21557061581356,
0.29107973038199,0.366588844950421,0.437159851189046,0.509025778782492,
0.581473039173078,0.654473527817998,0.711447267254281,0.784944172960958,
0.858884211226868,0.932605474512147,1.00547564310166,1.05630709924887,1.13059080849955,
1.20366839443877,1.27583477414077,1.34936796319861,1.42290115225644),
 .UNSPECIFIED.);
#2945=B_SPLINE_CURVE_WITH_KNOTS('',3,(#109950,#109951,#109952,#109953,#109954,
#109955,#109956,#109957,#109958,#109959,#109960,#109961,#109962,#109963,
#109964,#109965,#109966,#109967,#109968,#109969,#109970,#109971,#109972,
#109973,#109974,#109975,#109976,#109977,#109978,#109979,#109980,#109981,
#109982,#109983,#109984,#109985,#109986,#109987,#109988,#109989,#109990,
#109991,#109992,#109993,#109994,#109995,#109996,#109997,#109998,#109999,
#110000,#110001,#110002,#110003,#110004,#110005,#110006,#110007,#110008,
#110009,#110010),.UNSPECIFIED.,.F.,.F.,(4,3,3,3,3,3,3,3,3,3,3,3,3,3,3,3,
3,3,3,3,4),(4.86028415492314,4.93473557398005,5.01102581979201,5.08731606560397,
5.16552300257247,5.22687975877814,5.30384106066064,5.38166103497811,5.45928086927064,
5.53658441748523,5.57173936716969,5.64817616399589,5.72389948602841,5.79893433698576,
5.87276280535945,5.91659700043557,5.99200591365315,6.0666840847943,6.14101377462082,
6.2147019692586,6.28318530717958),.UNSPECIFIED.);
#2946=B_SPLINE_CURVE_WITH_KNOTS('',3,(#110044,#110045,#110046,#110047,#110048,
#110049,#110050,#110051,#110052,#110053,#110054,#110055,#110056,#110057,
#110058,#110059,#110060,#110061,#110062,#110063,#110064,#110065,#110066,
#110067,#110068,#110069,#110070,#110071,#110072,#110073,#110074,#110075,
#110076,#110077,#110078,#110079,#110080,#110081,#110082,#110083,#110084,
#110085,#110086,#110087,#110088,#110089,#110090,#110091,#110092,#110093,
#110094,#110095,#110096,#110097,#110098,#110099,#110100,#110101,#110102,
#110103,#110104),.UNSPECIFIED.,.F.,.F.,(4,3,3,3,3,3,3,3,3,3,3,3,3,3,3,3,
3,3,3,3,4),(4.86028415492314,4.93473557398005,5.0105800650252,5.08731606560383,
5.16552300230283,5.22687975877814,5.30364009994848,5.38146048460955,5.45928086927062,
5.53658441748523,5.57173936716969,5.64803396227857,5.72389948602839,5.79893433698573,
5.87276280535943,5.91659700043557,5.99200591361009,6.06668408478498,6.14101377462081,
6.21470196925859,6.28318530717958),.UNSPECIFIED.);
#2947=B_SPLINE_CURVE_WITH_KNOTS('',3,(#110108,#110109,#110110,#110111,#110112,
#110113,#110114,#110115,#110116,#110117,#110118,#110119,#110120,#110121,
#110122,#110123,#110124,#110125,#110126,#110127,#110128,#110129,#110130,
#110131,#110132,#110133,#110134,#110135,#110136,#110137,#110138,#110139,
#110140,#110141,#110142,#110143,#110144,#110145,#110146,#110147,#110148,
#110149,#110150,#110151,#110152,#110153,#110154,#110155,#110156,#110157,
#110158,#110159,#110160,#110161,#110162,#110163,#110164,#110165,#110166,
#110167,#110168),.UNSPECIFIED.,.F.,.F.,(4,3,3,3,3,3,3,3,3,3,3,3,3,3,3,3,
3,3,3,3,4),(6.62347211833458E-15,0.0701800927112345,0.144282280771032,0.215570615760294,
0.29107973035536,0.366588844950425,0.437159851217948,0.509025778812423,
0.581473039202311,0.654473527777347,0.711447267254283,0.785198329095643,
0.859138036199499,0.932683538808885,1.00547564310029,1.05630709924887,1.13059080800317,
1.20366839406649,1.27583477431309,1.34936796328476,1.42290115225644),
 .UNSPECIFIED.);
#2948=B_SPLINE_CURVE_WITH_KNOTS('',3,(#110226,#110227,#110228,#110229),
 .UNSPECIFIED.,.F.,.F.,(4,4),(0.,0.01729203837419),.UNSPECIFIED.);
#2949=B_SPLINE_CURVE_WITH_KNOTS('',3,(#110232,#110233,#110234,#110235,#110236,
#110237,#110238,#110239,#110240,#110241),.UNSPECIFIED.,.F.,.F.,(4,3,3,4),
(8.15719143877726E-15,0.00200000003298222,0.0100000046009648,0.0172901030560596),
 .UNSPECIFIED.);
#2950=B_SPLINE_CURVE_WITH_KNOTS('',3,(#110292,#110293,#110294,#110295,#110296,
#110297,#110298,#110299,#110300,#110301,#110302,#110303,#110304,#110305,
#110306,#110307,#110308,#110309,#110310),.UNSPECIFIED.,.F.,.F.,(4,3,3,3,
3,3,4),(0.,0.000465430452922587,0.000930860905845174,0.000934552356568428,
0.00125430130884569,0.00157384758101339,0.00186910471313686),
 .UNSPECIFIED.);
#2951=B_SPLINE_CURVE_WITH_KNOTS('',3,(#110311,#110312,#110313,#110314,#110315,
#110316,#110317,#110318,#110319,#110320,#110321,#110322,#110323,#110324,
#110325,#110326,#110327,#110328,#110329),.UNSPECIFIED.,.F.,.F.,(4,3,3,3,
3,3,4),(0.,0.000119776759554472,0.000237749380060075,0.000311254168538068,
0.000427591431609586,0.000542457194925244,0.000608057253365619),
 .UNSPECIFIED.);
#2952=B_SPLINE_CURVE_WITH_KNOTS('',3,(#110361,#110362,#110363,#110364,#110365,
#110366,#110367,#110368,#110369,#110370,#110371,#110372,#110373,#110374,
#110375,#110376,#110377,#110378,#110379),.UNSPECIFIED.,.F.,.F.,(4,3,3,3,
3,3,4),(0.,0.000111549179006422,0.000225872529790371,0.000296259897399902,
0.000415412140857313,0.000535365998910369,0.000607633346977858),
 .UNSPECIFIED.);
#2953=B_SPLINE_CURVE_WITH_KNOTS('',3,(#110382,#110383,#110384,#110385,#110386,
#110387,#110388,#110389,#110390,#110391,#110392,#110393,#110394,#110395,
#110396,#110397,#110398,#110399,#110400),.UNSPECIFIED.,.F.,.F.,(4,3,3,3,
3,3,4),(0.,0.000590642533833211,0.000934466616956792,0.000938035557759484,
0.00127053181170955,0.00160396814775989,0.00186893323391358),
 .UNSPECIFIED.);
#2954=B_SPLINE_CURVE_WITH_KNOTS('',3,(#110432,#110433,#110434,#110435,#110436,
#110437,#110438,#110439,#110440,#110441,#110442,#110443,#110444,#110445,
#110446,#110447,#110448,#110449,#110450,#110451,#110452,#110453,#110454,
#110455,#110456,#110457,#110458,#110459,#110460,#110461,#110462,#110463,
#110464,#110465,#110466,#110467,#110468,#110469,#110470,#110471,#110472,
#110473,#110474,#110475,#110476,#110477,#110478,#110479,#110480,#110481,
#110482,#110483,#110484,#110485,#110486,#110487,#110488,#110489,#110490,
#110491,#110492,#110493,#110494,#110495),.UNSPECIFIED.,.F.,.F.,(4,3,3,3,
3,3,3,3,3,3,3,3,3,3,3,3,3,3,3,3,3,4),(3.12900776803007,3.18965832781838,
3.25016204062294,3.31062956128044,3.37112291389405,3.43161626650765,3.44508962461134,
3.50414501979947,3.56481102669251,3.62533201165982,3.68683459060199,3.74680904737163,
3.81009850227351,3.87566494831929,3.94248803447676,4.01092931518514,4.04853499377263,
4.12085540605856,4.19236262968292,4.26255304294306,4.33059034620904,4.36463976342069),
 .UNSPECIFIED.);
#2955=B_SPLINE_CURVE_WITH_KNOTS('',3,(#110498,#110499,#110500,#110501,#110502,
#110503,#110504,#110505,#110506,#110507,#110508,#110509,#110510,#110511,
#110512,#110513,#110514,#110515,#110516,#110517,#110518,#110519,#110520,
#110521,#110522,#110523,#110524,#110525,#110526,#110527,#110528,#110529,
#110530,#110531,#110532,#110533,#110534,#110535,#110536,#110537,#110538,
#110539,#110540,#110541,#110542,#110543,#110544,#110545,#110546,#110547,
#110548,#110549,#110550,#110551,#110552,#110553,#110554,#110555,#110556,
#110557,#110558,#110559,#110560,#110561,#110562,#110563,#110564),
 .UNSPECIFIED.,.F.,.F.,(4,3,3,3,3,3,3,3,3,3,3,3,3,3,3,3,3,3,3,3,3,3,4),
(1.9185455437589,1.98215262749468,2.0474385299594,2.11357745680718,2.1806071094443,
2.23464734593741,2.29925848176872,2.36312780970129,2.4262688610695,2.48799869731424,
2.53637456724058,2.59659900077497,2.65611945157397,2.71498310187183,2.77483195292141,
2.83468080397098,2.83809601493695,2.89724896346562,2.956258371883,3.01519413921919,
3.07408064823902,3.13296715725885,3.15417753914951),.UNSPECIFIED.);
#2956=B_SPLINE_CURVE_WITH_KNOTS('',3,(#110613,#110614,#110615,#110616,#110617,
#110618,#110619,#110620,#110621,#110622,#110623,#110624,#110625,#110626,
#110627,#110628,#110629,#110630,#110631),.UNSPECIFIED.,.F.,.F.,(4,3,3,3,
3,3,4),(0.,0.000590642535296811,0.000934466616956792,0.000938035557759487,
0.00127053181115609,0.00160396814668592,0.00186893323391358),
 .UNSPECIFIED.);
#2957=B_SPLINE_CURVE_WITH_KNOTS('',3,(#110634,#110635,#110636,#110637,#110638,
#110639,#110640,#110641,#110642,#110643,#110644,#110645,#110646,#110647,
#110648,#110649,#110650,#110651,#110652),.UNSPECIFIED.,.F.,.F.,(4,3,3,3,
3,3,4),(0.,0.000111549179006585,0.000225872529790553,0.000296259897399903,
0.000415412140857205,0.000535365998910252,0.000607633346977858),
 .UNSPECIFIED.);
#2958=B_SPLINE_CURVE_WITH_KNOTS('',3,(#110677,#110678,#110679,#110680,#110681,
#110682,#110683,#110684,#110685,#110686,#110687,#110688,#110689,#110690,
#110691,#110692,#110693,#110694,#110695),.UNSPECIFIED.,.F.,.F.,(4,3,3,3,
3,3,4),(0.,0.000119776759554642,0.000237749380060312,0.000311254168538067,
0.000427591431609638,0.000542457194925268,0.000608057253365619),
 .UNSPECIFIED.);
#2959=B_SPLINE_CURVE_WITH_KNOTS('',3,(#110696,#110697,#110698,#110699,#110700,
#110701,#110702,#110703,#110704,#110705,#110706,#110707,#110708,#110709,
#110710,#110711,#110712,#110713,#110714),.UNSPECIFIED.,.F.,.F.,(4,3,3,3,
3,3,4),(0.,0.000465430452922589,0.000930860905845177,0.000934552356568428,
0.00125430130875813,0.00157384758094761,0.00186910471313686),
 .UNSPECIFIED.);
#2960=B_SPLINE_CURVE_WITH_KNOTS('',3,(#110768,#110769,#110770,#110771,#110772,
#110773,#110774,#110775,#110776,#110777,#110778,#110779,#110780,#110781,
#110782,#110783,#110784,#110785,#110786,#110787,#110788,#110789,#110790,
#110791,#110792,#110793,#110794,#110795,#110796,#110797,#110798,#110799,
#110800,#110801,#110802,#110803,#110804,#110805,#110806,#110807,#110808,
#110809,#110810,#110811,#110812,#110813,#110814,#110815,#110816,#110817,
#110818,#110819,#110820,#110821,#110822,#110823,#110824,#110825,#110826,
#110827,#110828,#110829,#110830,#110831,#110832,#110833,#110834),
 .UNSPECIFIED.,.F.,.F.,(4,3,3,3,3,3,3,3,3,3,3,3,3,3,3,3,3,3,3,3,3,3,4),
(1.9185455437589,1.98215262743058,2.04743852985494,2.11357745652744,2.18060710907581,
2.23464734593741,2.2992584822358,2.36312781000817,2.42626886183488,2.48799869775774,
2.53637456724058,2.59652010951054,2.65603442284221,2.71649557958131,2.77695673632041,
2.83468080397102,2.83809601493695,2.89724896352935,2.95625837200934,3.01519413928557,
3.0740806482723,3.13296715725903,3.15417753914951),.UNSPECIFIED.);
#2961=B_SPLINE_CURVE_WITH_KNOTS('',3,(#110835,#110836,#110837,#110838,#110839,
#110840,#110841,#110842,#110843,#110844,#110845,#110846,#110847,#110848,
#110849,#110850,#110851,#110852,#110853,#110854,#110855,#110856,#110857,
#110858,#110859,#110860,#110861,#110862,#110863,#110864,#110865,#110866,
#110867,#110868,#110869,#110870,#110871,#110872,#110873,#110874,#110875,
#110876,#110877,#110878,#110879,#110880,#110881,#110882,#110883,#110884,
#110885,#110886,#110887,#110888,#110889,#110890,#110891,#110892,#110893,
#110894,#110895,#110896,#110897,#110898),.UNSPECIFIED.,.F.,.F.,(4,3,3,3,
3,3,3,3,3,3,3,3,3,3,3,3,3,3,3,3,3,4),(3.12900776803007,3.1896583277737,
3.25016204057992,3.31062956118456,3.37112291384619,3.43161626650782,3.44508962461134,
3.50414501981105,3.5648110267012,3.62533201169289,3.68683459070573,3.74680904737163,
3.810098502369,3.8756649483703,3.94248803460468,4.0109293151775,4.04853499377263,
4.12085540607682,4.1923626297179,4.26255304247922,4.33059034533759,4.36463976342069),
 .UNSPECIFIED.);
#2962=B_SPLINE_CURVE_WITH_KNOTS('',3,(#110938,#110939,#110940,#110941,#110942,
#110943,#110944,#110945,#110946,#110947),.UNSPECIFIED.,.F.,.F.,(4,3,3,4),
(8.15719143877726E-15,0.00200000003298222,0.0100000046009648,0.0172901030560596),
 .UNSPECIFIED.);
#2963=B_SPLINE_CURVE_WITH_KNOTS('',3,(#110950,#110951,#110952,#110953),
 .UNSPECIFIED.,.F.,.F.,(4,4),(0.,0.01729203837419),.UNSPECIFIED.);
#2964=B_SPLINE_CURVE_WITH_KNOTS('',3,(#110970,#110971,#110972,#110973),
 .UNSPECIFIED.,.F.,.F.,(4,4),(2.5018537765542E-16,0.0226386682237065),
 .UNSPECIFIED.);
#2965=B_SPLINE_CURVE_WITH_KNOTS('',3,(#110989,#110990,#110991,#110992),
 .UNSPECIFIED.,.F.,.F.,(4,4),(2.5018537765542E-16,0.0226386682237065),
 .UNSPECIFIED.);
#2966=B_SPLINE_CURVE_WITH_KNOTS('',3,(#111010,#111011,#111012,#111013,#111014,
#111015,#111016),.UNSPECIFIED.,.F.,.F.,(4,3,4),(0.,0.000444940826608853,
0.000575716154885523),.UNSPECIFIED.);
#2967=B_SPLINE_CURVE_WITH_KNOTS('',3,(#111022,#111023,#111024,#111025,#111026,
#111027,#111028,#111029,#111030,#111031,#111032,#111033,#111034,#111035,
#111036,#111037,#111038,#111039,#111040,#111041,#111042,#111043,#111044,
#111045,#111046,#111047,#111048,#111049,#111050,#111051,#111052,#111053,
#111054,#111055,#111056,#111057,#111058,#111059,#111060,#111061,#111062,
#111063,#111064,#111065,#111066,#111067,#111068,#111069,#111070,#111071,
#111072,#111073,#111074,#111075,#111076,#111077,#111078,#111079,#111080,
#111081,#111082,#111083,#111084,#111085,#111086,#111087,#111088),
 .UNSPECIFIED.,.F.,.F.,(4,3,3,3,3,3,3,3,3,3,3,3,3,3,3,3,3,3,3,3,3,3,4),
(3.04605735661117,3.11986346877756,3.1939122134019,3.26875419190999,3.34359617041807,
3.41920857549955,3.4388083388299,3.5121745302059,3.58694356236024,3.66237764558052,
3.73854780157618,3.80527505137175,3.88225238921994,3.96001244212484,4.03764935606632,
4.11442871258667,4.17174198462103,4.25016860220305,4.32874990311384,4.40458022885374,
4.47959591815763,4.55374310152238,4.56449380584623),.UNSPECIFIED.);
#2968=B_SPLINE_CURVE_WITH_KNOTS('',3,(#111122,#111123,#111124,#111125,#111126,
#111127,#111128,#111129,#111130,#111131,#111132,#111133,#111134,#111135,
#111136,#111137,#111138,#111139,#111140,#111141,#111142,#111143,#111144,
#111145,#111146,#111147,#111148,#111149,#111150,#111151,#111152,#111153,
#111154,#111155,#111156,#111157,#111158,#111159,#111160,#111161,#111162,
#111163,#111164,#111165,#111166,#111167,#111168,#111169,#111170,#111171,
#111172,#111173,#111174,#111175,#111176,#111177,#111178,#111179,#111180,
#111181,#111182,#111183,#111184,#111185,#111186,#111187,#111188,#111189,
#111190,#111191),.UNSPECIFIED.,.F.,.F.,(4,3,3,3,3,3,3,3,3,3,3,3,3,3,3,3,
3,3,3,3,3,3,3,4),(1.71869150133335,1.78925032876621,1.8619165137713,1.93413078419384,
2.00762081529846,2.07991506878657,2.11144213092718,2.183807394536,2.25733316960956,
2.33114729782834,2.40477270400816,2.47791049483024,2.55081722344942,2.62328213021072,
2.69520335054271,2.76783573050065,2.84046811045859,2.84437853845662,2.91679802213331,
2.98842782096593,3.05960756535936,3.13020098939862,3.20079441343788,3.23712795056842),
 .UNSPECIFIED.);
#2969=B_SPLINE_CURVE_WITH_KNOTS('',3,(#111225,#111226,#111227,#111228,#111229,
#111230,#111231,#111232,#111233,#111234,#111235,#111236,#111237,#111238,
#111239,#111240,#111241,#111242,#111243,#111244,#111245,#111246,#111247,
#111248,#111249,#111250,#111251,#111252,#111253,#111254,#111255,#111256,
#111257,#111258,#111259,#111260,#111261,#111262,#111263,#111264,#111265,
#111266,#111267,#111268,#111269,#111270,#111271,#111272,#111273,#111274,
#111275,#111276,#111277,#111278,#111279,#111280,#111281,#111282,#111283,
#111284,#111285,#111286,#111287,#111288,#111289,#111290,#111291,#111292,
#111293,#111294),.UNSPECIFIED.,.F.,.F.,(4,3,3,3,3,3,3,3,3,3,3,3,3,3,3,3,
3,3,3,3,3,3,3,4),(1.71869150133335,1.7892503287663,1.86038941848048,1.93270052546165,
2.00575869359328,2.07991506976822,2.11144213092718,2.1838073945155,2.25733316959419,
2.33114729770063,2.40477270388639,2.47791049483024,2.55081722340368,2.62328213019425,
2.6952033505773,2.76783573051794,2.84046811045858,2.84437853845662,2.91679802199635,
2.98842782073215,3.05960756543317,3.13020098943551,3.20079441343785,3.23712795056842),
 .UNSPECIFIED.);
#2970=B_SPLINE_CURVE_WITH_KNOTS('',3,(#111295,#111296,#111297,#111298,#111299,
#111300,#111301,#111302,#111303,#111304,#111305,#111306,#111307,#111308,
#111309,#111310,#111311,#111312,#111313,#111314,#111315,#111316,#111317,
#111318,#111319,#111320,#111321,#111322,#111323,#111324,#111325,#111326,
#111327,#111328,#111329,#111330,#111331,#111332,#111333,#111334,#111335,
#111336,#111337,#111338,#111339,#111340,#111341,#111342,#111343,#111344,
#111345,#111346,#111347,#111348,#111349,#111350,#111351,#111352,#111353,
#111354,#111355,#111356,#111357,#111358,#111359,#111360,#111361),
 .UNSPECIFIED.,.F.,.F.,(4,3,3,3,3,3,3,3,3,3,3,3,3,3,3,3,3,3,3,3,3,3,4),
(3.04605735661117,3.1198634687776,3.19391221340188,3.26875419190995,3.34359617041801,
3.41920857549951,3.4388083388299,3.51217453022021,3.58694356238693,3.66237764562836,
3.73854780165306,3.80527505137175,3.88225238921988,3.9600124421715,4.03764935596391,
4.1144287122371,4.17174198462103,4.25018616154766,4.32700117179411,4.40289039410552,
4.4783167473392,4.55374310057288,4.56449380584623),.UNSPECIFIED.);
#2971=B_SPLINE_CURVE_WITH_KNOTS('',3,(#111371,#111372,#111373,#111374,#111375,
#111376,#111377),.UNSPECIFIED.,.F.,.F.,(4,3,4),(0.,0.000444940826605761,
0.000575716154885523),.UNSPECIFIED.);
#2972=B_SPLINE_CURVE_WITH_KNOTS('',3,(#111394,#111395,#111396,#111397,#111398,
#111399,#111400,#111401,#111402,#111403,#111404,#111405,#111406,#111407,
#111408,#111409,#111410,#111411,#111412,#111413,#111414,#111415,#111416,
#111417,#111418,#111419,#111420,#111421,#111422,#111423,#111424,#111425,
#111426,#111427),.UNSPECIFIED.,.F.,.F.,(4,3,3,3,3,3,3,3,3,3,3,4),(1.93593741721317E-13,
0.000761542304372638,0.000868980979951233,0.00163427365177694,0.00173242206880869,
0.00235849057115373,0.00312534927483754,0.0032347145882827,0.00353773585673059,
0.00401935513616522,0.00450116361558237,0.00471698114230745),
 .UNSPECIFIED.);
#2973=B_SPLINE_CURVE_WITH_KNOTS('',3,(#111473,#111474,#111475,#111476,#111477,
#111478,#111479,#111480,#111481,#111482,#111483,#111484,#111485,#111486,
#111487,#111488,#111489,#111490,#111491,#111492,#111493,#111494,#111495,
#111496,#111497,#111498,#111499,#111500,#111501,#111502,#111503,#111504,
#111505,#111506),.UNSPECIFIED.,.F.,.F.,(4,3,3,3,3,3,3,3,3,3,3,4),(1.923551566139E-13,
0.000761542312114994,0.000868980979950898,0.00163427365175094,0.00173242206880787,
0.00235849057115373,0.00312534927475898,0.00323471458833534,0.00353773585673059,
0.00401935513616741,0.00450116361558733,0.00471698114230745),
 .UNSPECIFIED.);
#2974=B_SPLINE_CURVE_WITH_KNOTS('',3,(#111510,#111511,#111512,#111513,#111514,
#111515,#111516,#111517,#111518,#111519,#111520,#111521,#111522,#111523,
#111524,#111525,#111526,#111527),.UNSPECIFIED.,.F.,.F.,(4,2,2,2,2,2,2,2,
4),(0.,0.00450658624171888,0.00835696293960855,0.00901250038356476,0.011694642667993,
0.0125354444094128,0.0135176416410084,0.0154757394414389,0.0167139258792171),
 .UNSPECIFIED.);
#2975=B_SPLINE_CURVE_WITH_KNOTS('',3,(#111536,#111537,#111538,#111539,#111540,
#111541),.UNSPECIFIED.,.F.,.F.,(4,2,4),(1.38777878078145E-17,0.00166743424591669,
0.00333486849183337),.UNSPECIFIED.);
#2976=B_SPLINE_CURVE_WITH_KNOTS('',3,(#111603,#111604,#111605,#111606,#111607,
#111608,#111609,#111610,#111611,#111612,#111613,#111614,#111615,#111616,
#111617,#111618,#111619,#111620,#111621,#111622,#111623,#111624,#111625,
#111626,#111627,#111628,#111629,#111630,#111631,#111632,#111633,#111634,
#111635,#111636,#111637,#111638,#111639,#111640,#111641,#111642,#111643,
#111644,#111645,#111646,#111647,#111648,#111649,#111650),.UNSPECIFIED.,
 .F.,.F.,(4,2,2,2,2,2,2,2,2,2,2,2,2,2,2,2,2,2,2,2,2,2,2,4),(4.47562000605688E-16,
0.000149815207007151,0.000299331793815708,0.000300811675005718,0.000404860278699681,
0.00044846295404761,0.00045121751250857,0.000517375272182547,0.000523052643350441,
0.000582156490883895,0.000597857997369579,0.000601623350011422,0.000629937032684266,
0.000632991792763763,0.000662751141451391,0.000673717767766894,0.000709034079048063,
0.000748956866010954,0.000752029187514274,0.000851761533343682,0.000900472286559347,
0.000902435025017126,0.00104137518667271,0.00120324670002284),
 .UNSPECIFIED.);
#2977=B_SPLINE_CURVE_WITH_KNOTS('',3,(#111653,#111654,#111655,#111656,#111657,
#111658,#111659,#111660,#111661,#111662,#111663,#111664,#111665,#111666),
 .UNSPECIFIED.,.F.,.F.,(4,2,2,2,2,2,4),(0.,0.000401353565920267,0.000802707131840534,
0.00160541426368106,0.00240812139552158,0.00280947496144184,0.00321082852736211),
 .UNSPECIFIED.);
#2978=B_SPLINE_CURVE_WITH_KNOTS('',3,(#111683,#111684,#111685,#111686),
 .UNSPECIFIED.,.F.,.F.,(4,4),(0.,0.00609078608532322),.UNSPECIFIED.);
#2979=B_SPLINE_CURVE_WITH_KNOTS('',3,(#111713,#111714,#111715,#111716,#111717,
#111718,#111719,#111720,#111721,#111722,#111723,#111724,#111725,#111726,
#111727,#111728),.UNSPECIFIED.,.F.,.F.,(4,3,3,3,3,4),(1.38777878078145E-17,
0.000713829944759522,0.0010204217504019,0.00204084350080379,0.00353537180915032,
0.00408168700160757),.UNSPECIFIED.);
#2980=B_SPLINE_CURVE_WITH_KNOTS('',3,(#111731,#111732,#111733,#111734,#111735,
#111736,#111737,#111738,#111739,#111740,#111741,#111742,#111743,#111744,
#111745,#111746,#111747,#111748,#111749,#111750,#111751,#111752,#111753,
#111754,#111755,#111756,#111757,#111758,#111759,#111760,#111761,#111762,
#111763,#111764),.UNSPECIFIED.,.F.,.F.,(4,3,3,3,3,3,3,3,3,3,3,4),(3.16250238489642E-9,
0.000751499300740621,0.00147387213946506,0.00186707223471462,0.00190333186577816,
0.0022965382556677,0.00266220219623128,0.00280060835207115,0.00283405666485269,
0.00314245712954985,0.0034404431388957,0.00373414446936068),
 .UNSPECIFIED.);
#2981=B_SPLINE_CURVE_WITH_KNOTS('',3,(#111770,#111771,#111772,#111773,#111774,
#111775,#111776,#111777,#111778,#111779,#111780,#111781,#111782,#111783,
#111784,#111785,#111786,#111787,#111788,#111789,#111790,#111791,#111792,
#111793,#111794,#111795,#111796,#111797,#111798,#111799,#111800),
 .UNSPECIFIED.,.F.,.F.,(4,3,3,3,3,3,3,3,3,3,4),(0.,0.0012101382546601,0.00141362845549205,
0.00282725691098411,0.00344748374257243,0.00406613952340825,0.00424088536647616,
0.00469051636759123,0.0051396492971547,0.00558782974233412,0.00565451382196821),
 .UNSPECIFIED.);
#2982=B_SPLINE_CURVE_WITH_KNOTS('',3,(#111802,#111803,#111804,#111805),
 .UNSPECIFIED.,.F.,.F.,(4,4),(0.00163133177126049,0.00656985614596078),
 .UNSPECIFIED.);
#2983=B_SPLINE_CURVE_WITH_KNOTS('',3,(#111834,#111835,#111836,#111837,#111838,
#111839,#111840,#111841,#111842,#111843,#111844,#111845,#111846,#111847,
#111848,#111849,#111850,#111851,#111852,#111853,#111854,#111855,#111856,
#111857),.UNSPECIFIED.,.F.,.F.,(4,2,2,2,2,2,2,2,2,2,2,4),(0.,0.000424077728538053,
0.000844647672068445,0.00125585849677364,0.00193125510794515,0.00251171699354729,
0.00252211200587855,0.00324782792385794,0.00376757549032093,0.00377590169479682,
0.00457184895167323,0.00502343398709457),.UNSPECIFIED.);
#2984=B_SPLINE_CURVE_WITH_KNOTS('',3,(#111871,#111872,#111873,#111874,#111875,
#111876,#111877),.UNSPECIFIED.,.F.,.F.,(4,3,4),(1.38777878078145E-17,0.000233133978673639,
0.000341969462961366),.UNSPECIFIED.);
#2985=B_SPLINE_CURVE_WITH_KNOTS('',3,(#111879,#111880,#111881,#111882),
 .UNSPECIFIED.,.F.,.F.,(4,4),(0.00105570202816608,0.00406250782697751),
 .UNSPECIFIED.);
#2986=B_SPLINE_CURVE_WITH_KNOTS('',3,(#111914,#111915,#111916,#111917,#111918,
#111919,#111920,#111921,#111922,#111923,#111924,#111925,#111926,#111927,
#111928,#111929,#111930,#111931,#111932,#111933,#111934,#111935,#111936,
#111937,#111938,#111939,#111940,#111941,#111942,#111943,#111944,#111945,
#111946,#111947),.UNSPECIFIED.,.F.,.F.,(4,3,3,3,3,3,3,3,3,3,3,4),(0.00130919017699877,
0.00306372738253846,0.00489873541838143,0.00542490439866904,0.00555037871422238,
0.00791919805154107,0.00967852253400935,0.00979156752422827,0.0128946373543141,
0.0139625452149008,0.0176544391812326,0.0182739313505845),.UNSPECIFIED.);
#2987=B_SPLINE_CURVE_WITH_KNOTS('',3,(#111948,#111949,#111950,#111951,#111952,
#111953,#111954,#111955,#111956,#111957,#111958,#111959,#111960,#111961,
#111962,#111963,#111964,#111965,#111966,#111967,#111968,#111969,#111970,
#111971,#111972,#111973,#111974,#111975,#111976,#111977,#111978,#111979,
#111980,#111981),.UNSPECIFIED.,.F.,.F.,(4,2,2,2,2,2,2,2,2,2,2,2,2,2,2,2,
4),(4.83285990326886E-15,0.000320626258664619,0.000643855700374923,0.000969403795605558,
0.00117168697448547,0.00146889889015288,0.00176476952368235,0.00205946651854206,
0.00234337394896612,0.00268937920943353,0.00303490158405002,0.00337627374385602,
0.00351506092344676,0.00386738819739724,0.00422030662954757,0.00457009914139845,
0.0046867478979274),.UNSPECIFIED.);
#2988=B_SPLINE_CURVE_WITH_KNOTS('',3,(#111986,#111987,#111988,#111989),
 .UNSPECIFIED.,.F.,.F.,(4,4),(1.15907446608779E-14,0.00375203846913119),
 .UNSPECIFIED.);
#2989=B_SPLINE_CURVE_WITH_KNOTS('',3,(#111997,#111998,#111999,#112000,#112001,
#112002,#112003,#112004,#112005,#112006,#112007,#112008,#112009,#112010,
#112011,#112012,#112013,#112014,#112015,#112016,#112017,#112018,#112019,
#112020,#112021,#112022,#112023,#112024,#112025,#112026,#112027,#112028,
#112029,#112030,#112031,#112032,#112033,#112034,#112035,#112036),
 .UNSPECIFIED.,.F.,.F.,(4,3,3,3,3,3,3,3,3,3,3,3,3,4),(1.1760596155006E-14,
0.000710742166128878,0.00120497865949314,0.00195436666438307,0.00243449156812183,
0.00323108799347982,0.0037020790693008,0.00380908453872151,0.00382860112565813,
0.00472977307178133,0.00541398860000934,0.00637107207573558,0.00703592206149817,
0.0076572022513045),.UNSPECIFIED.);
#2990=B_SPLINE_CURVE_WITH_KNOTS('',3,(#112037,#112038,#112039,#112040,#112041,
#112042,#112043,#112044,#112045,#112046,#112047,#112048,#112049,#112050,
#112051,#112052,#112053,#112054,#112055,#112056,#112057,#112058),
 .UNSPECIFIED.,.F.,.F.,(4,2,2,2,2,2,2,2,2,2,4),(1.04252880285792E-14,0.00114396337022306,
0.00224664321310133,0.00329919135236451,0.00379482342457077,0.00382397089904415,
0.00484630797471803,0.00569223513685093,0.00664094099299101,0.00751911914748072,
0.00758964684913109),.UNSPECIFIED.);
#2991=B_SPLINE_CURVE_WITH_KNOTS('',3,(#112061,#112062,#112063,#112064,#112065,
#112066),.UNSPECIFIED.,.F.,.F.,(4,2,4),(1.38777878078145E-17,0.00166743424591669,
0.00333486849183337),.UNSPECIFIED.);
#2992=B_SPLINE_CURVE_WITH_KNOTS('',3,(#112082,#112083,#112084,#112085,#112086,
#112087,#112088,#112089,#112090,#112091,#112092,#112093,#112094,#112095,
#112096,#112097,#112098,#112099,#112100,#112101,#112102,#112103,#112104,
#112105,#112106,#112107),.UNSPECIFIED.,.F.,.F.,(4,2,2,2,2,2,2,2,2,2,2,2,
4),(1.18276600634782E-15,0.0661762999653377,0.13217226068612,0.19802888216073,
0.263782994737036,0.330752257370894,0.396413340204287,0.462076117328029,
0.527767989281178,0.595710265912858,0.661615399927354,0.730576247867626,
0.799537095807898),.UNSPECIFIED.);
#2993=B_SPLINE_CURVE_WITH_KNOTS('',3,(#112113,#112114,#112115,#112116,#112117,
#112118,#112119,#112120,#112121,#112122),.UNSPECIFIED.,.F.,.F.,(4,2,2,2,
4),(2.34205555778191,2.65761955420987,2.97318355063784,3.28874754706581,
3.60431154349377),.UNSPECIFIED.);
#2994=B_SPLINE_CURVE_WITH_KNOTS('',3,(#112160,#112161,#112162,#112163,#112164,
#112165,#112166,#112167,#112168,#112169),.UNSPECIFIED.,.F.,.F.,(4,2,2,2,
4),(2.34205555778191,2.65761955420987,2.97318355063784,3.28874754706581,
3.60431154349377),.UNSPECIFIED.);
#2995=B_SPLINE_CURVE_WITH_KNOTS('',3,(#112174,#112175,#112176,#112177,#112178,
#112179,#112180,#112181,#112182,#112183,#112184,#112185,#112186,#112187,
#112188,#112189,#112190,#112191,#112192,#112193,#112194,#112195,#112196,
#112197,#112198,#112199),.UNSPECIFIED.,.F.,.F.,(4,2,2,2,2,2,2,2,2,2,2,2,
4),(1.18276600634782E-15,0.0661762999653377,0.13217226068612,0.19802888216073,
0.263782994737036,0.330752257370894,0.396413340204287,0.462076117328029,
0.527767989281178,0.595710265912858,0.661615399927354,0.730576247867626,
0.799537095807898),.UNSPECIFIED.);
#2996=B_SPLINE_CURVE_WITH_KNOTS('',3,(#112267,#112268,#112269,#112270,#112271,
#112272,#112273,#112274,#112275,#112276,#112277,#112278,#112279,#112280,
#112281,#112282,#112283,#112284,#112285,#112286,#112287,#112288,#112289,
#112290,#112291,#112292,#112293,#112294,#112295,#112296,#112297,#112298,
#112299,#112300),.UNSPECIFIED.,.F.,.F.,(4,3,3,3,3,3,3,3,3,3,3,4),(-1.00000000006162,
-0.90277359090529,-0.806527291543486,-0.711032685147797,-0.616144806702681,
-0.521472805279945,-0.426823376327869,-0.332003379386669,-0.23647488984293,
-0.140439689471153,-0.0432885381331722,4.66122855941623E-14),
 .UNSPECIFIED.);
#2997=B_SPLINE_CURVE_WITH_KNOTS('',3,(#112303,#112304,#112305,#112306,#112307,
#112308,#112309,#112310,#112311,#112312,#112313,#112314,#112315,#112316,
#112317,#112318,#112319,#112320,#112321,#112322,#112323,#112324,#112325,
#112326,#112327,#112328,#112329,#112330,#112331,#112332,#112333,#112334,
#112335,#112336),.UNSPECIFIED.,.F.,.F.,(4,3,3,3,3,3,3,3,3,3,3,4),(-1.00000000000014,
-0.902562873512316,-0.80610556719474,-0.710399193269724,-0.615297444269702,
-0.520410063890516,-0.42554330809369,-0.330503591257285,-0.234753884486567,
-0.138494769105185,-0.0411234598048722,-6.50226400500387E-14),
 .UNSPECIFIED.);
#2998=B_SPLINE_CURVE_WITH_KNOTS('',3,(#112340,#112341,#112342,#112343,#112344,
#112345,#112346,#112347,#112348,#112349,#112350,#112351,#112352,#112353,
#112354,#112355,#112356,#112357,#112358,#112359),.UNSPECIFIED.,.F.,.F.,
(4,2,2,2,2,2,2,2,2,4),(0.,0.000654929049680991,0.00126586032588985,0.00196864339854628,
0.0025317206517797,0.00506344130355938,0.00632930162944924,0.0075951619553391,
0.00932300698246556,0.0101268826071188),.UNSPECIFIED.);
#2999=B_SPLINE_CURVE_WITH_KNOTS('',3,(#112363,#112364,#112365,#112366,#112367,
#112368,#112369,#112370,#112371,#112372,#112373,#112374,#112375,#112376,
#112377,#112378,#112379,#112380,#112381,#112382,#112383,#112384),
 .UNSPECIFIED.,.F.,.F.,(4,2,2,2,2,2,2,2,2,2,4),(0.,0.00207640362188669,
0.00235065090194417,0.00352597635291627,0.00470130180388837,0.00705195270583254,
0.00768227774004039,0.00822727815680463,0.00874785921156847,0.00927113359770637,
0.00940260360777673),.UNSPECIFIED.);
#3000=B_SPLINE_CURVE_WITH_KNOTS('',3,(#112385,#112386,#112387,#112388),
 .UNSPECIFIED.,.F.,.F.,(4,4),(0.,0.0152812745441608),.UNSPECIFIED.);
#3001=B_SPLINE_CURVE_WITH_KNOTS('',3,(#112389,#112390,#112391,#112392),
 .UNSPECIFIED.,.F.,.F.,(4,4),(0.,0.015940447193212),.UNSPECIFIED.);
#3002=B_SPLINE_CURVE_WITH_KNOTS('',3,(#112394,#112395,#112396,#112397),
 .UNSPECIFIED.,.F.,.F.,(4,4),(0.00105570202816608,0.00406250782697751),
 .UNSPECIFIED.);
#3003=B_SPLINE_CURVE_WITH_KNOTS('',3,(#112412,#112413,#112414,#112415,#112416,
#112417,#112418),.UNSPECIFIED.,.F.,.F.,(4,3,4),(1.38777878078145E-17,0.000233133977776799,
0.000341969462961388),.UNSPECIFIED.);
#3004=B_SPLINE_CURVE_WITH_KNOTS('',3,(#112444,#112445,#112446,#112447,#112448,
#112449,#112450,#112451,#112452,#112453,#112454,#112455,#112456,#112457,
#112458,#112459,#112460,#112461,#112462,#112463,#112464,#112465,#112466,
#112467,#112468,#112469,#112470,#112471,#112472,#112473,#112474),
 .UNSPECIFIED.,.F.,.F.,(4,3,3,3,3,3,3,3,3,3,4),(0.,0.00121013827986712,
0.00141362845549205,0.00282725691098411,0.00344748374312323,0.00406613952340083,
0.00424088536647616,0.00469086380942871,0.00513934677587946,0.00558782974233021,
0.00565451382196822),.UNSPECIFIED.);
#3005=B_SPLINE_CURVE_WITH_KNOTS('',3,(#112477,#112478,#112479,#112480,#112481,
#112482,#112483,#112484,#112485,#112486,#112487,#112488,#112489,#112490,
#112491,#112492,#112493,#112494,#112495,#112496,#112497,#112498,#112499,
#112500),.UNSPECIFIED.,.F.,.F.,(4,2,2,2,2,2,2,2,2,2,2,4),(0.,0.000424077728537788,
0.0008446476720681,0.00125585849677364,0.00193125510795136,0.00251171699354729,
0.00252211200587855,0.00324782792385932,0.00376757549032093,0.00377590169479682,
0.00457184895165228,0.00502343398709457),.UNSPECIFIED.);
#3006=B_SPLINE_CURVE_WITH_KNOTS('',3,(#112503,#112504,#112505,#112506,#112507,
#112508,#112509,#112510,#112511,#112512,#112513,#112514,#112515,#112516,
#112517,#112518),.UNSPECIFIED.,.F.,.F.,(4,3,3,3,3,4),(1.38777878078145E-17,
0.000713829944740703,0.0010204217504019,0.00204084350080379,0.00353537193092926,
0.00408168700160757),.UNSPECIFIED.);
#3007=B_SPLINE_CURVE_WITH_KNOTS('',3,(#112521,#112522,#112523,#112524),
 .UNSPECIFIED.,.F.,.F.,(4,4),(0.00163133177126049,0.00656985614596078),
 .UNSPECIFIED.);
#3008=B_SPLINE_CURVE_WITH_KNOTS('',3,(#112553,#112554,#112555,#112556,#112557,
#112558,#112559,#112560,#112561,#112562,#112563,#112564,#112565,#112566,
#112567,#112568,#112569,#112570,#112571,#112572,#112573,#112574,#112575,
#112576,#112577,#112578,#112579,#112580,#112581,#112582,#112583,#112584,
#112585,#112586),.UNSPECIFIED.,.F.,.F.,(4,3,3,3,3,3,3,3,3,3,3,4),(2.97928892690812E-9,
0.000751499122469575,0.00147387196647567,0.00186707223471462,0.00190333186577816,
0.0022854301018509,0.00266220219622437,0.00280060835207115,0.00283405666485267,
0.00314674180841809,0.00344044313892288,0.00373414446937183),
 .UNSPECIFIED.);
#3009=B_SPLINE_CURVE_WITH_KNOTS('',3,(#112605,#112606,#112607,#112608),
 .UNSPECIFIED.,.F.,.F.,(4,4),(0.,0.00609078608532322),.UNSPECIFIED.);
#3010=B_SPLINE_CURVE_WITH_KNOTS('',3,(#112610,#112611,#112612,#112613,#112614,
#112615,#112616,#112617,#112618,#112619,#112620,#112621,#112622,#112623,
#112624,#112625,#112626,#112627,#112628,#112629,#112630,#112631,#112632,
#112633,#112634,#112635,#112636,#112637,#112638,#112639,#112640,#112641,
#112642,#112643,#112644,#112645,#112646,#112647,#112648,#112649,#112650,
#112651,#112652,#112653,#112654,#112655,#112656,#112657),.UNSPECIFIED.,
 .F.,.F.,(4,2,2,2,2,2,2,2,2,2,2,2,2,2,2,2,2,2,2,2,2,2,2,4),(1.38777878078145E-17,
0.000149815207007393,0.000299331793815704,0.000300811675005718,0.0004048602782668,
0.000448462954047592,0.00045121751250857,0.000517375272200444,0.000523052643349938,
0.000582156490818137,0.000597857997369569,0.000601623350011422,0.000629937032716463,
0.000632991792763763,0.000662751141451391,0.000673717767766803,0.000709034079051679,
0.000748956866010969,0.000752029187514274,0.000851761533202871,0.00090047228655934,
0.000902435025017126,0.00104137518667363,0.00120324670002235),
 .UNSPECIFIED.);
#3011=B_SPLINE_CURVE_WITH_KNOTS('',3,(#112719,#112720,#112721,#112722,#112723,
#112724,#112725,#112726,#112727,#112728,#112729,#112730,#112731,#112732),
 .UNSPECIFIED.,.F.,.F.,(4,2,2,2,2,2,4),(0.,0.000401353565920268,0.000802707131840535,
0.00160541426368106,0.00240812139552158,0.00280947496144185,0.00321082852736211),
 .UNSPECIFIED.);
#3012=B_SPLINE_CURVE_WITH_KNOTS('',3,(#112741,#112742,#112743,#112744),
 .UNSPECIFIED.,.F.,.F.,(4,4),(1.15907446608779E-14,0.00375203846913119),
 .UNSPECIFIED.);
#3013=B_SPLINE_CURVE_WITH_KNOTS('',3,(#112749,#112750,#112751,#112752,#112753,
#112754,#112755,#112756,#112757,#112758,#112759,#112760,#112761,#112762,
#112763,#112764,#112765,#112766,#112767,#112768,#112769,#112770),
 .UNSPECIFIED.,.F.,.F.,(4,2,2,2,2,2,2,2,2,2,4),(1.04252880285792E-14,0.0011439633700726,
0.00224664321279766,0.00329919135191041,0.00379482342457076,0.00382397089904409,
0.00484630797461495,0.00569223513685092,0.00664094099299101,0.00751911914736647,
0.00758964684913109),.UNSPECIFIED.);
#3014=B_SPLINE_CURVE_WITH_KNOTS('',3,(#112771,#112772,#112773,#112774,#112775,
#112776,#112777,#112778,#112779,#112780,#112781,#112782,#112783,#112784,
#112785,#112786,#112787,#112788,#112789,#112790,#112791,#112792,#112793,
#112794,#112795,#112796,#112797,#112798,#112799,#112800,#112801,#112802,
#112803,#112804,#112805,#112806,#112807,#112808,#112809,#112810),
 .UNSPECIFIED.,.F.,.F.,(4,3,3,3,3,3,3,3,3,3,3,3,3,4),(1.1760596155006E-14,
0.00071074216542771,0.00120497861638745,0.00195436661954061,0.00243449148372702,
0.00323108790504994,0.00370207894817724,0.00380908453872149,0.00382860112565813,
0.00472977306960769,0.00541398847410849,0.00637107194334295,0.00703592181869074,
0.0076572022513045),.UNSPECIFIED.);
#3015=B_SPLINE_CURVE_WITH_KNOTS('',3,(#112813,#112814,#112815,#112816,#112817,
#112818,#112819,#112820,#112821,#112822,#112823,#112824,#112825,#112826,
#112827,#112828,#112829,#112830),.UNSPECIFIED.,.F.,.F.,(4,2,2,2,2,2,2,2,
4),(0.,0.00450658624171133,0.00835696293960855,0.00901250038356462,0.011694642790306,
0.0125354444094128,0.0135176416410095,0.0154757395035537,0.0167139258792171),
 .UNSPECIFIED.);
#3016=B_SPLINE_CURVE_WITH_KNOTS('',3,(#112865,#112866,#112867,#112868,#112869,
#112870,#112871,#112872,#112873,#112874,#112875,#112876,#112877,#112878,
#112879,#112880,#112881,#112882,#112883,#112884,#112885,#112886,#112887,
#112888,#112889,#112890,#112891,#112892,#112893,#112894,#112895,#112896,
#112897,#112898),.UNSPECIFIED.,.F.,.F.,(4,3,3,3,3,3,3,3,3,3,3,4),(0.00130919017699815,
0.00306372738032222,0.0048987354948815,0.00542490439866895,0.00555037871422238,
0.00791919805135677,0.00967852253400948,0.00979156752422827,0.0128946373350143,
0.0139625452149161,0.0176544393169178,0.0182739326269272),.UNSPECIFIED.);
#3017=B_SPLINE_CURVE_WITH_KNOTS('',3,(#112899,#112900,#112901,#112902,#112903,
#112904,#112905,#112906,#112907,#112908,#112909,#112910,#112911,#112912,
#112913,#112914,#112915,#112916,#112917,#112918,#112919,#112920,#112921,
#112922,#112923,#112924,#112925,#112926,#112927,#112928,#112929,#112930,
#112931,#112932),.UNSPECIFIED.,.F.,.F.,(4,2,2,2,2,2,2,2,2,2,2,2,2,2,2,2,
4),(4.83285990326886E-15,0.00032062625865609,0.000643855700359421,0.000969403795583972,
0.00117168697448547,0.00146889889013138,0.0017647695236376,0.00205946651847305,
0.00234337394896612,0.00268937920945989,0.00303490158409988,0.00337627374392645,
0.00351506092344676,0.00386738819739633,0.00422030662954847,0.0045700991414031,
0.0046867478979274),.UNSPECIFIED.);
#3018=B_SPLINE_CURVE_WITH_KNOTS('',3,(#112936,#112937,#112938,#112939,#112940,
#112941,#112942,#112943,#112944,#112945,#112946,#112947,#112948,#112949,
#112950,#112951,#112952,#112953,#112954,#112955),.UNSPECIFIED.,.F.,.F.,
(4,2,2,2,2,2,2,2,2,4),(0.,0.000654929049681908,0.00126586032588985,0.00196864339854829,
0.0025317206517797,0.00506344130355938,0.00632930162944924,0.0075951619553391,
0.00932300698230033,0.0101268826071188),.UNSPECIFIED.);
#3019=B_SPLINE_CURVE_WITH_KNOTS('',3,(#112956,#112957,#112958,#112959),
 .UNSPECIFIED.,.F.,.F.,(4,4),(0.,0.015940447193212),.UNSPECIFIED.);
#3020=B_SPLINE_CURVE_WITH_KNOTS('',3,(#112961,#112962,#112963,#112964),
 .UNSPECIFIED.,.F.,.F.,(4,4),(0.,0.0152812745441608),.UNSPECIFIED.);
#3021=B_SPLINE_CURVE_WITH_KNOTS('',3,(#112966,#112967,#112968,#112969,#112970,
#112971,#112972,#112973,#112974,#112975,#112976,#112977,#112978,#112979,
#112980,#112981,#112982,#112983,#112984,#112985,#112986,#112987),
 .UNSPECIFIED.,.F.,.F.,(4,2,2,2,2,2,2,2,2,2,4),(0.,0.00207640362199714,
0.00235065090194417,0.00352597635291627,0.00470130180388837,0.00705195270583254,
0.00768227774003895,0.00822727815680463,0.00874785921156731,0.00927113359770262,
0.00940260360777673),.UNSPECIFIED.);
#3022=B_SPLINE_CURVE_WITH_KNOTS('',3,(#112993,#112994,#112995,#112996,#112997,
#112998,#112999,#113000,#113001,#113002,#113003,#113004,#113005,#113006,
#113007,#113008,#113009,#113010,#113011,#113012,#113013,#113014,#113015,
#113016,#113017,#113018,#113019,#113020,#113021,#113022,#113023,#113024,
#113025,#113026,#113027,#113028,#113029,#113030,#113031,#113032,#113033,
#113034,#113035,#113036,#113037,#113038,#113039,#113040,#113041,#113042,
#113043,#113044,#113045,#113046,#113047,#113048,#113049,#113050,#113051,
#113052,#113053,#113054,#113055,#113056,#113057,#113058,#113059,#113060,
#113061,#113062),.UNSPECIFIED.,.F.,.F.,(4,3,3,3,3,3,3,3,3,3,3,3,3,3,3,3,
3,3,3,3,3,3,3,4),(1.54692209108964E-16,0.000169825496089073,0.000264905552249676,
0.000421028809175373,0.000508765508569101,0.000579590613506974,0.000720592601127839,
0.000856123442520051,0.000984745366303167,0.00101753101713805,0.00112659858289015,
0.00123499881573719,0.00124280859781872,0.00127191377142251,0.00137807229481483,
0.00148345298414145,0.00152629652570696,0.00161203130265626,0.00169635529132384,
0.00178067927999142,0.00182859984269129,0.00189684634775728,0.00196595419101658,
0.00203506203427588),.UNSPECIFIED.);
#3023=B_SPLINE_CURVE_WITH_KNOTS('',3,(#113083,#113084,#113085,#113086,#113087,
#113088,#113089,#113090,#113091,#113092),.UNSPECIFIED.,.F.,.F.,(4,2,2,2,
4),(1.16559650901717,1.54520562132594,1.92481473363471,2.30442384594348,
2.68403295825224),.UNSPECIFIED.);
#3024=B_SPLINE_CURVE_WITH_KNOTS('',3,(#113097,#113098,#113099,#113100,#113101,
#113102,#113103,#113104,#113105,#113106),.UNSPECIFIED.,.F.,.F.,(4,2,2,2,
4),(1.16559650901717,1.54520562132594,1.92481473363471,2.30442384594348,
2.68403295825224),.UNSPECIFIED.);
#3025=B_SPLINE_CURVE_WITH_KNOTS('',3,(#113129,#113130,#113131,#113132,#113133,
#113134,#113135,#113136,#113137,#113138,#113139,#113140,#113141,#113142,
#113143,#113144,#113145,#113146,#113147,#113148,#113149,#113150,#113151,
#113152,#113153,#113154,#113155,#113156,#113157,#113158,#113159,#113160,
#113161,#113162,#113163,#113164,#113165,#113166,#113167,#113168,#113169,
#113170,#113171,#113172,#113173,#113174,#113175,#113176,#113177,#113178,
#113179,#113180,#113181,#113182,#113183,#113184,#113185,#113186,#113187,
#113188,#113189,#113190,#113191,#113192,#113193,#113194,#113195,#113196,
#113197,#113198),.UNSPECIFIED.,.F.,.F.,(4,3,3,3,3,3,3,3,3,3,3,3,3,3,3,3,
3,3,3,3,3,3,3,4),(1.69124841672506E-16,0.00016982549606974,0.000264905552249548,
0.000421028809151472,0.000508765508569101,0.000579590613506976,0.000720592601128181,
0.000856123442520213,0.000984745366303417,0.00101753101713805,0.00112659858289014,
0.00123499881576562,0.00124280859781871,0.00127191377142251,0.00137807229481483,
0.00148345298414149,0.00152629652570696,0.00161203130265627,0.00169635529132384,
0.00178067927999142,0.0018285998426913,0.00189684634775728,0.00196595419101658,
0.00203506203427588),.UNSPECIFIED.);
#3026=B_SPLINE_CURVE_WITH_KNOTS('',3,(#113279,#113280,#113281,#113282,#113283,
#113284,#113285,#113286,#113287,#113288,#113289,#113290,#113291,#113292,
#113293,#113294,#113295,#113296,#113297,#113298,#113299,#113300,#113301,
#113302,#113303,#113304,#113305,#113306,#113307,#113308,#113309,#113310,
#113311,#113312,#113313,#113314,#113315),.UNSPECIFIED.,.F.,.F.,(4,3,3,3,
3,3,3,3,3,3,3,3,4),(1.38777878078145E-17,0.000414433969837006,0.000827847958663136,
0.000828761051844679,0.0012417719379947,0.00124290327955474,0.00165569591732626,
0.0016568519110103,0.00241382589484491,0.00248354387598939,0.00248428452170556,
0.00303239372347192,0.00331139183465252),.UNSPECIFIED.);
#3027=B_SPLINE_CURVE_WITH_KNOTS('',3,(#113394,#113395,#113396,#113397,#113398,
#113399,#113400,#113401,#113402,#113403,#113404,#113405,#113406,#113407,
#113408,#113409,#113410,#113411,#113412,#113413,#113414,#113415,#113416,
#113417,#113418,#113419,#113420,#113421,#113422,#113423,#113424,#113425,
#113426,#113427,#113428,#113429,#113430),.UNSPECIFIED.,.F.,.F.,(4,3,3,3,
3,3,3,3,3,3,3,3,4),(1.38777878078145E-17,0.000414433969837014,0.000827847958663136,
0.000828761051844677,0.0012417719379947,0.00124290327955474,0.00165569591732626,
0.00165685191101031,0.00241382589476623,0.00248354387598939,0.00248428452170557,
0.0030323937217349,0.00331139183465252),.UNSPECIFIED.);
#3028=B_SPLINE_CURVE_WITH_KNOTS('',3,(#113464,#113465,#113466,#113467,#113468,
#113469,#113470,#113471,#113472,#113473,#113474,#113475,#113476,#113477,
#113478,#113479,#113480,#113481,#113482),.UNSPECIFIED.,.F.,.F.,(4,3,3,3,
3,3,4),(0.,0.000561476832107894,0.000962046786355,0.00192409357271,0.002886140359065,
0.00371552666315174,0.00384818714542),.UNSPECIFIED.);
#3029=B_SPLINE_CURVE_WITH_KNOTS('',3,(#113520,#113521,#113522,#113523,#113524,
#113525,#113526,#113527,#113528,#113529),.UNSPECIFIED.,.F.,.F.,(4,2,2,2,
4),(3.59915234892734,3.97876146123611,4.35837057354488,4.73797968585365,
5.11758879816241),.UNSPECIFIED.);
#3030=B_SPLINE_CURVE_WITH_KNOTS('',3,(#113546,#113547,#113548,#113549),
 .UNSPECIFIED.,.F.,.F.,(4,4),(0.,0.0161968494618329),.UNSPECIFIED.);
#3031=B_SPLINE_CURVE_WITH_KNOTS('',3,(#113552,#113553,#113554,#113555),
 .UNSPECIFIED.,.F.,.F.,(4,4),(0.,0.0161987995766284),.UNSPECIFIED.);
#3032=B_SPLINE_CURVE_WITH_KNOTS('',3,(#113572,#113573,#113574,#113575),
 .UNSPECIFIED.,.F.,.F.,(4,4),(0.,0.0159611791543137),.UNSPECIFIED.);
#3033=B_SPLINE_CURVE_WITH_KNOTS('',3,(#113596,#113597,#113598,#113599,#113600,
#113601,#113602,#113603,#113604,#113605,#113606,#113607,#113608,#113609,
#113610,#113611,#113612,#113613,#113614,#113615,#113616,#113617),
 .UNSPECIFIED.,.F.,.F.,(4,3,3,3,3,3,3,4),(0.,0.00133660909380832,0.00275436799457868,
0.00396102139635672,0.0039663442398397,0.00536170542695701,0.00687183006692541,
0.00793268847967906),.UNSPECIFIED.);
#3034=B_SPLINE_CURVE_WITH_KNOTS('',3,(#113638,#113639,#113640,#113641,#113642,
#113643,#113644,#113645,#113646,#113647,#113648,#113649,#113650,#113651,
#113652,#113653,#113654,#113655,#113656,#113657,#113658,#113659,#113660,
#113661,#113662,#113663,#113664,#113665,#113666,#113667,#113668,#113669,
#113670,#113671,#113672,#113673,#113674,#113675,#113676,#113677,#113678,
#113679,#113680,#113681,#113682,#113683,#113684,#113685,#113686,#113687,
#113688,#113689,#113690,#113691,#113692,#113693,#113694,#113695,#113696,
#113697,#113698,#113699,#113700,#113701,#113702,#113703,#113704,#113705,
#113706,#113707),.UNSPECIFIED.,.F.,.F.,(4,3,3,3,3,3,3,3,3,3,3,3,3,3,3,3,
3,3,3,3,3,3,3,4),(1.3791534729677E-14,0.000172864639972238,0.000344313384154369,
0.000408744409165314,0.000562042074176751,0.000713435090134033,0.000817488818316836,
0.000960114851390664,0.00110198844304628,0.00122623322746836,0.00137321306082349,
0.00152048762946051,0.00163497763661988,0.00182050130673762,0.0020079442356801,
0.0020437220457714,0.00220201292220687,0.00236485485071742,0.00245246645492292,
0.00263099893401391,0.00280953141310489,0.00299535156480843,0.00318619739254146,
0.00326995527231141),.UNSPECIFIED.);
#3035=B_SPLINE_CURVE_WITH_KNOTS('',3,(#113737,#113738,#113739,#113740),
 .UNSPECIFIED.,.F.,.F.,(4,4),(0.00214596515865186,0.00466875206249318),
 .UNSPECIFIED.);
#3036=B_SPLINE_CURVE_WITH_KNOTS('',3,(#113761,#113762,#113763,#113764),
 .UNSPECIFIED.,.F.,.F.,(4,4),(2.62099208671732E-15,7.18262239622848E-5),
 .UNSPECIFIED.);
#3037=B_SPLINE_CURVE_WITH_KNOTS('',3,(#113778,#113779,#113780,#113781),
 .UNSPECIFIED.,.F.,.F.,(4,4),(3.10316769155909E-17,0.00753810145597343),
 .UNSPECIFIED.);
#3038=B_SPLINE_CURVE_WITH_KNOTS('',3,(#113782,#113783,#113784,#113785,#113786,
#113787,#113788,#113789,#113790,#113791,#113792,#113793,#113794,#113795,
#113796,#113797,#113798,#113799,#113800,#113801,#113802,#113803,#113804,
#113805,#113806,#113807,#113808,#113809,#113810,#113811,#113812,#113813,
#113814,#113815,#113816,#113817,#113818,#113819,#113820,#113821,#113822,
#113823,#113824,#113825,#113826,#113827,#113828,#113829,#113830,#113831,
#113832,#113833,#113834,#113835,#113836,#113837,#113838,#113839,#113840,
#113841,#113842,#113843,#113844,#113845,#113846,#113847,#113848,#113849,
#113850,#113851,#113852,#113853,#113854,#113855,#113856,#113857,#113858,
#113859,#113860,#113861,#113862,#113863,#113864,#113865,#113866,#113867,
#113868,#113869,#113870,#113871,#113872),.UNSPECIFIED.,.F.,.F.,(4,3,3,3,
3,3,3,3,3,3,3,3,3,3,3,3,3,3,3,3,3,3,3,3,3,3,3,3,3,3,4),(0.,0.00020590272499789,
0.000315675004465356,0.000540882838154246,0.000661176205205711,0.000717090361236708,
0.000783521496772179,0.00100758571441614,0.0011088511096228,0.00132282318264159,
0.00138980861102595,0.00143418072247342,0.0015684756357351,0.00173590131733677,
0.00188816146937798,0.00194932042110806,0.00206819882461687,0.00215127108371012,
0.00224273785470485,0.00230669658024464,0.0023305436740193,0.00240533770080744,
0.00242017996917389,0.00248793711645825,0.00250981626432848,0.00258254686519874,
0.0026170390473107,0.00269385430140647,0.00276927300893162,0.00284329522810392,
0.00286836144490431),.UNSPECIFIED.);
#3039=B_SPLINE_CURVE_WITH_KNOTS('',3,(#113886,#113887,#113888,#113889),
 .UNSPECIFIED.,.F.,.F.,(4,4),(0.00138987156263033,0.0224824376826183),
 .UNSPECIFIED.);
#3040=B_SPLINE_CURVE_WITH_KNOTS('',3,(#113940,#113941,#113942,#113943,#113944,
#113945,#113946,#113947,#113948,#113949),.UNSPECIFIED.,.F.,.F.,(4,2,2,2,
4),(7.00073530800791E-15,0.000675974965988708,0.00135194993197042,0.00202792489795212,
0.00270389986393383),.UNSPECIFIED.);
#3041=B_SPLINE_CURVE_WITH_KNOTS('',3,(#113985,#113986,#113987,#113988,#113989,
#113990,#113991,#113992,#113993,#113994,#113995,#113996,#113997,#113998,
#113999,#114000),.UNSPECIFIED.,.F.,.F.,(4,3,3,3,3,4),(0.,0.00104269538597018,
0.00149432261766657,0.00149553146560784,0.00279427090313294,0.00299106293121568),
 .UNSPECIFIED.);
#3042=B_SPLINE_CURVE_WITH_KNOTS('',3,(#114015,#114016,#114017,#114018),
 .UNSPECIFIED.,.F.,.F.,(4,4),(0.,0.00374095357016933),.UNSPECIFIED.);
#3043=B_SPLINE_CURVE_WITH_KNOTS('',3,(#114039,#114040,#114041,#114042,#114043,
#114044,#114045,#114046,#114047,#114048,#114049,#114050,#114051,#114052,
#114053,#114054,#114055,#114056,#114057),.UNSPECIFIED.,.F.,.F.,(4,3,3,3,
3,3,4),(0.,0.00228878054190993,0.00404395646615952,0.00404791770816747,
0.00581285919201067,0.00748231603658135,0.00808791293231885),
 .UNSPECIFIED.);
#3044=B_SPLINE_CURVE_WITH_KNOTS('',3,(#114072,#114073,#114074,#114075),
 .UNSPECIFIED.,.F.,.F.,(4,4),(1.38777878078145E-17,0.0152979874489089),
 .UNSPECIFIED.);
#3045=B_SPLINE_CURVE_WITH_KNOTS('',3,(#114091,#114092,#114093,#114094),
 .UNSPECIFIED.,.F.,.F.,(4,4),(1.38777878078145E-17,0.0152979874489089),
 .UNSPECIFIED.);
#3046=B_SPLINE_CURVE_WITH_KNOTS('',3,(#114116,#114117,#114118,#114119,#114120,
#114121,#114122,#114123,#114124,#114125,#114126,#114127,#114128,#114129,
#114130,#114131,#114132,#114133,#114134),.UNSPECIFIED.,.F.,.F.,(4,3,3,3,
3,3,4),(0.,0.00228877998108807,0.00404395646615952,0.00404791770816749,
0.00581285902011699,0.00748231569429102,0.00808791293231888),
 .UNSPECIFIED.);
#3047=B_SPLINE_CURVE_WITH_KNOTS('',3,(#114149,#114150,#114151,#114152),
 .UNSPECIFIED.,.F.,.F.,(4,4),(0.,0.00374095357016933),.UNSPECIFIED.);
#3048=B_SPLINE_CURVE_WITH_KNOTS('',3,(#114173,#114174,#114175,#114176,#114177,
#114178,#114179,#114180,#114181,#114182,#114183,#114184,#114185,#114186,
#114187,#114188),.UNSPECIFIED.,.F.,.F.,(4,3,3,3,3,4),(1.5213685574635E-16,
0.00104269536926523,0.00149432261766657,0.00149553146560784,0.00279427090312123,
0.00299106293121568),.UNSPECIFIED.);
#3049=B_SPLINE_CURVE_WITH_KNOTS('',3,(#114236,#114237,#114238,#114239,#114240,
#114241,#114242,#114243,#114244,#114245),.UNSPECIFIED.,.F.,.F.,(4,2,2,2,
4),(7.00073530800791E-15,0.000675974965988701,0.0013519499319704,0.0020279248979521,
0.0027038998639338),.UNSPECIFIED.);
#3050=B_SPLINE_CURVE_WITH_KNOTS('',3,(#114258,#114259,#114260,#114261,#114262,
#114263,#114264,#114265),.UNSPECIFIED.,.F.,.F.,(4,2,2,4),(3.55715613020066E-16,
0.00300000000000021,0.0150000000000288,0.0292885759720756),
 .UNSPECIFIED.);
#3051=B_SPLINE_CURVE_WITH_KNOTS('',3,(#114271,#114272,#114273,#114274),
 .UNSPECIFIED.,.F.,.F.,(4,4),(2.2658755910235E-15,0.0244903646781442),
 .UNSPECIFIED.);
#3052=B_SPLINE_CURVE_WITH_KNOTS('',3,(#114291,#114292,#114293,#114294,#114295,
#114296,#114297,#114298,#114299,#114300,#114301,#114302,#114303,#114304,
#114305,#114306,#114307,#114308,#114309,#114310,#114311,#114312),
 .UNSPECIFIED.,.F.,.F.,(4,3,3,3,3,3,3,4),(0.,0.000814041463367244,0.00163287216110314,
0.00217114486450792,0.00293077135118302,0.00326211462188801,0.00404547099103524,
0.00434228972901585),.UNSPECIFIED.);
#3053=B_SPLINE_CURVE_WITH_KNOTS('',3,(#114320,#114321,#114322,#114323,#114324,
#114325,#114326,#114327,#114328,#114329,#114330,#114331,#114332,#114333,
#114334,#114335,#114336,#114337,#114338,#114339,#114340,#114341,#114342,
#114343,#114344,#114345),.UNSPECIFIED.,.F.,.F.,(4,2,2,2,2,2,2,2,2,2,2,2,
4),(2.44093375574825,2.51798777170626,2.59477238629954,2.67135445276279,
2.74779267470731,2.82414725061479,2.90047478805207,2.97681773866358,3.05321941547242,
3.12982512235708,3.20656690236578,3.28362047082556,3.31626072335164),
 .UNSPECIFIED.);
#3054=B_SPLINE_CURVE_WITH_KNOTS('',3,(#114405,#114406,#114407,#114408,#114409,
#114410),.UNSPECIFIED.,.F.,.F.,(4,2,4),(5.48364821137168,5.88341675927563,
6.28318530717959),.UNSPECIFIED.);
#3055=B_SPLINE_CURVE_WITH_KNOTS('',3,(#114445,#114446,#114447,#114448,#114449,
#114450,#114451,#114452,#114453,#114454),.UNSPECIFIED.,.F.,.F.,(4,2,2,2,
4),(2.67887376368581,2.99443776011378,3.31000175654175,3.62556575296971,
3.94112974939768),.UNSPECIFIED.);
#3056=B_SPLINE_CURVE_WITH_KNOTS('',3,(#114503,#114504,#114505,#114506,#114507,
#114508,#114509,#114510,#114511,#114512,#114513,#114514,#114515,#114516,
#114517,#114518,#114519,#114520,#114521,#114522,#114523,#114524,#114525,
#114526,#114527),.UNSPECIFIED.,.F.,.F.,(4,3,3,3,3,3,3,3,4),(2.96692458382796,
3.07634038546689,3.18685104996728,3.29859283150864,3.40458779038366,3.51635356178983,
3.62761568431336,3.73669068173446,3.84225155143134),.UNSPECIFIED.);
#3057=B_SPLINE_CURVE_WITH_KNOTS('',3,(#114532,#114533,#114534,#114535,#114536,
#114537,#114538,#114539,#114540,#114541,#114542,#114543,#114544,#114545,
#114546,#114547),.UNSPECIFIED.,.F.,.F.,(4,2,2,2,2,2,2,4),(6.93889390390723E-18,
0.000463253389702356,0.000926506779404705,0.00138976016910705,0.0018530135588094,
0.00231626694851175,0.0027795203382141,0.00370602711761878),
 .UNSPECIFIED.);
#3058=B_SPLINE_CURVE_WITH_KNOTS('',3,(#114618,#114619,#114620,#114621,#114622,
#114623,#114624,#114625,#114626,#114627,#114628,#114629,#114630,#114631,
#114632,#114633,#114634,#114635,#114636,#114637,#114638,#114639,#114640,
#114641,#114642,#114643,#114644,#114645,#114646,#114647,#114648,#114649,
#114650,#114651,#114652,#114653,#114654,#114655,#114656,#114657,#114658,
#114659,#114660,#114661,#114662,#114663,#114664,#114665,#114666),
 .UNSPECIFIED.,.F.,.F.,(4,3,3,3,3,3,3,3,3,3,3,3,3,3,3,3,4),(0.,0.0007620561101551,
0.00123565155484374,0.00123675328947501,0.00185361732272554,0.00185512993421251,
0.00247178198651496,0.00247350657895002,0.00309018989422625,0.00309188322368752,
0.00370889249431529,0.00371025986842503,0.00432785312392867,0.00432863651316253,
0.00459196815933576,0.00485063905091015,0.00494701315790004),
 .UNSPECIFIED.);
#3059=B_SPLINE_CURVE_WITH_KNOTS('',3,(#114742,#114743,#114744,#114745,#114746,
#114747,#114748,#114749,#114750,#114751,#114752,#114753,#114754,#114755,
#114756,#114757,#114758,#114759,#114760,#114761,#114762,#114763,#114764,
#114765,#114766,#114767,#114768,#114769,#114770,#114771,#114772,#114773,
#114774,#114775,#114776,#114777,#114778,#114779,#114780,#114781,#114782,
#114783,#114784,#114785,#114786,#114787,#114788,#114789,#114790),
 .UNSPECIFIED.,.F.,.F.,(4,3,3,3,3,3,3,3,3,3,3,3,3,3,3,3,4),(0.,0.000762056098010437,
0.00123565155484375,0.00123675328947501,0.00185361732272555,0.00185512993421251,
0.00247178198651495,0.00247350657895002,0.00309018989422625,0.00309188322368752,
0.00370889249431529,0.00371025986842503,0.00432785312392866,0.00432863651316253,
0.0045922334863607,0.00485063905142522,0.00494701315790004),
 .UNSPECIFIED.);
#3060=B_SPLINE_CURVE_WITH_KNOTS('',3,(#114793,#114794,#114795,#114796,#114797,
#114798,#114799,#114800,#114801,#114802,#114803,#114804,#114805,#114806,
#114807,#114808),.UNSPECIFIED.,.F.,.F.,(4,2,2,2,2,2,2,4),(6.93889390390723E-18,
0.000463253389702356,0.000926506779404705,0.00138976016910705,0.0018530135588094,
0.00231626694851175,0.0027795203382141,0.00370602711761878),
 .UNSPECIFIED.);
#3061=B_SPLINE_CURVE_WITH_KNOTS('',3,(#114830,#114831,#114832,#114833,#114834,
#114835,#114836,#114837,#114838,#114839,#114840,#114841,#114842,#114843,
#114844,#114845,#114846,#114847,#114848,#114849,#114850,#114851,#114852,
#114853,#114854),.UNSPECIFIED.,.F.,.F.,(4,3,3,3,3,3,3,3,4),(2.96692458382796,
3.07634038546689,3.1868510499671,3.29859283150846,3.40458779038366,3.51635356178983,
3.62761568431332,3.73669068173447,3.84225155143134),.UNSPECIFIED.);
#3062=B_SPLINE_CURVE_WITH_KNOTS('',3,(#114857,#114858,#114859,#114860,#114861,
#114862,#114863,#114864,#114865,#114866,#114867,#114868,#114869,#114870,
#114871,#114872,#114873,#114874,#114875,#114876,#114877,#114878,#114879,
#114880,#114881,#114882),.UNSPECIFIED.,.F.,.F.,(4,2,2,2,2,2,2,2,2,2,2,2,
4),(2.44093375574825,2.51798777170626,2.59477238629954,2.67135445276279,
2.74779267470731,2.82414725061479,2.90047478805207,2.97681773866358,3.05321941547242,
3.12982512235708,3.20656690236578,3.28362047082556,3.31626072335164),
 .UNSPECIFIED.);
#3063=B_SPLINE_CURVE_WITH_KNOTS('',3,(#114958,#114959,#114960,#114961,#114962,
#114963,#114964,#114965,#114966,#114967),.UNSPECIFIED.,.F.,.F.,(4,2,2,2,
4),(2.67887376368581,2.99443776011378,3.31000175654175,3.62556575296971,
3.94112974939768),.UNSPECIFIED.);
#3064=B_SPLINE_CURVE_WITH_KNOTS('',3,(#114988,#114989,#114990,#114991,#114992,
#114993),.UNSPECIFIED.,.F.,.F.,(4,2,4),(5.48364821137168,5.88341675927563,
6.28318530717959),.UNSPECIFIED.);
#3065=B_SPLINE_CURVE_WITH_KNOTS('',3,(#115063,#115064,#115065,#115066,#115067,
#115068,#115069,#115070,#115071,#115072,#115073,#115074,#115075,#115076,
#115077,#115078,#115079,#115080,#115081,#115082,#115083,#115084),
 .UNSPECIFIED.,.F.,.F.,(4,3,3,3,3,3,3,4),(3.43791571199733E-14,0.00081404146387267,
0.00163287216123545,0.00217114486450792,0.0029307713504213,0.00326211463003387,
0.00404547099817156,0.00434228972901585),.UNSPECIFIED.);
#3066=B_SPLINE_CURVE_WITH_KNOTS('',3,(#115097,#115098,#115099,#115100,#115101,
#115102,#115103,#115104),.UNSPECIFIED.,.F.,.F.,(4,2,2,4),(3.55715613020066E-16,
0.00300000000000021,0.0150000000000288,0.0292885759720756),
 .UNSPECIFIED.);
#3067=B_SPLINE_CURVE_WITH_KNOTS('',3,(#115110,#115111,#115112,#115113),
 .UNSPECIFIED.,.F.,.F.,(4,4),(2.2658755910235E-15,0.0244903646781442),
 .UNSPECIFIED.);
#3068=B_SPLINE_CURVE_WITH_KNOTS('',3,(#115171,#115172,#115173,#115174,#115175,
#115176,#115177,#115178,#115179,#115180,#115181,#115182,#115183,#115184,
#115185,#115186,#115187,#115188,#115189,#115190,#115191,#115192,#115193,
#115194,#115195,#115196,#115197,#115198,#115199,#115200,#115201,#115202,
#115203,#115204,#115205,#115206,#115207,#115208,#115209,#115210,#115211,
#115212,#115213,#115214,#115215,#115216,#115217,#115218,#115219,#115220,
#115221,#115222,#115223,#115224,#115225,#115226,#115227,#115228,#115229,
#115230,#115231,#115232,#115233,#115234,#115235,#115236,#115237,#115238,
#115239,#115240,#115241,#115242,#115243),.UNSPECIFIED.,.F.,.F.,(4,3,3,3,
3,3,3,3,3,3,3,3,3,3,3,3,3,3,3,3,3,3,3,3,4),(1.17337886589682E-11,0.000666744555485902,
0.000703230218281424,0.000737669927394838,0.000897334236092199,0.000922087409243073,
0.00101429615016719,0.00110650489109131,0.00132621605655741,0.00141170167391934,
0.00147533985478778,0.00182641760385918,0.00213321303223629,0.00221300978218071,
0.0025904146351313,0.00286833217575357,0.00295067970957364,0.00338516268308885,
0.00384580109909948,0.00430643951511011,0.00437066094769336,0.00442601956435949,
0.00504786239890903,0.00566970523345857,0.00590135941914526),
 .UNSPECIFIED.);
#3069=B_SPLINE_CURVE_WITH_KNOTS('',3,(#115246,#115247,#115248,#115249,#115250,
#115251,#115252,#115253,#115254,#115255,#115256,#115257,#115258,#115259),
 .UNSPECIFIED.,.F.,.F.,(4,2,2,2,2,2,4),(8.01825145330994E-16,0.00162062631914804,
0.00324125263829528,0.0040515657978689,0.00486187895744251,0.00567219211701613,
0.00648250527658974),.UNSPECIFIED.);
#3070=B_SPLINE_CURVE_WITH_KNOTS('',3,(#115302,#115303,#115304,#115305,#115306,
#115307,#115308,#115309,#115310,#115311,#115312,#115313,#115314,#115315),
 .UNSPECIFIED.,.F.,.F.,(4,2,2,2,2,2,4),(1.12101261755284E-16,0.00272114125582335,
0.00408171188373496,0.00544228251164658,0.00816342376746975,0.00952399439538133,
0.0108845650232929),.UNSPECIFIED.);
#3071=B_SPLINE_CURVE_WITH_KNOTS('',3,(#115353,#115354,#115355,#115356,#115357,
#115358,#115359,#115360,#115361,#115362,#115363,#115364,#115365,#115366,
#115367,#115368,#115369,#115370,#115371,#115372,#115373,#115374,#115375,
#115376,#115377,#115378,#115379,#115380,#115381,#115382,#115383,#115384,
#115385,#115386,#115387,#115388,#115389,#115390,#115391,#115392,#115393,
#115394,#115395,#115396,#115397,#115398),.UNSPECIFIED.,.F.,.F.,(4,3,3,3,
3,3,3,3,3,3,3,3,3,3,3,4),(1.17557724185107E-16,0.000661294872404969,0.00136842200591224,
0.00175330334988038,0.00177960309557688,0.0027732812795791,0.00352151042239612,
0.00355920619115371,0.00471297022985498,0.00597499241278856,0.00708388126560698,
0.00711841238230737,0.009643571603391,0.010657728713423,0.010677618573461,
0.0142368247646147),.UNSPECIFIED.);
#3072=B_SPLINE_CURVE_WITH_KNOTS('',3,(#115401,#115402,#115403,#115404,#115405,
#115406,#115407,#115408,#115409,#115410,#115411,#115412),.UNSPECIFIED.,
 .F.,.F.,(4,2,2,2,2,4),(0.,0.0036734227012223,0.0073468454024446,0.0110202681036669,
0.012856979454278,0.0146936908048891),.UNSPECIFIED.);
#3073=B_SPLINE_CURVE_WITH_KNOTS('',3,(#115466,#115467,#115468,#115469,#115470,
#115471,#115472,#115473,#115474,#115475,#115476,#115477,#115478,#115479,
#115480,#115481,#115482,#115483,#115484,#115485,#115486,#115487,#115488,
#115489,#115490,#115491,#115492,#115493,#115494,#115495,#115496,#115497,
#115498,#115499,#115500,#115501),.UNSPECIFIED.,.F.,.F.,(4,2,2,2,2,2,3,2,
2,2,2,2,2,2,3,2,4),(1.38777878078145E-17,0.00056285022496767,0.00112905199677232,
0.00131373551097729,0.00203011892426384,0.00261913774955746,0.00262747102195457,
0.00439825355308977,0.00524634371117757,0.00525494204390914,0.00621654311447634,
0.00656259405351229,0.00656867755488642,0.00787885590965265,0.00788241306586371,
0.0101169270406059,0.0105098840878183),.UNSPECIFIED.);
#3074=B_SPLINE_CURVE_WITH_KNOTS('',3,(#115518,#115519,#115520,#115521),
 .UNSPECIFIED.,.F.,.F.,(4,4),(0.,0.0267225951550917),.UNSPECIFIED.);
#3075=B_SPLINE_CURVE_WITH_KNOTS('',3,(#115524,#115525,#115526,#115527),
 .UNSPECIFIED.,.F.,.F.,(4,4),(7.85046229341888E-17,0.0267206463930139),
 .UNSPECIFIED.);
#3076=B_SPLINE_CURVE_WITH_KNOTS('',3,(#115571,#115572,#115573,#115574,#115575,
#115576,#115577,#115578,#115579,#115580,#115581,#115582,#115583,#115584,
#115585,#115586),.UNSPECIFIED.,.F.,.F.,(4,2,2,2,2,2,2,4),(0.,0.000277777769221804,
0.000555555538443607,0.00111111107688714,0.00166666661533068,0.00222222215377422,
0.00333333323066136,0.0044444443075485),.UNSPECIFIED.);
#3077=B_SPLINE_CURVE_WITH_KNOTS('',3,(#115589,#115590,#115591,#115592,#115593,
#115594,#115595,#115596,#115597,#115598,#115599,#115600,#115601,#115602,
#115603,#115604,#115605,#115606,#115607,#115608,#115609,#115610,#115611,
#115612,#115613,#115614,#115615,#115616,#115617,#115618,#115619,#115620,
#115621,#115622,#115623,#115624,#115625,#115626,#115627,#115628,#115629,
#115630,#115631,#115632,#115633,#115634,#115635,#115636,#115637,#115638,
#115639,#115640,#115641,#115642,#115643,#115644,#115645,#115646,#115647,
#115648,#115649,#115650,#115651,#115652,#115653,#115654,#115655,#115656,
#115657,#115658,#115659,#115660,#115661,#115662,#115663,#115664,#115665,
#115666,#115667,#115668,#115669,#115670,#115671,#115672,#115673,#115674,
#115675,#115676),.UNSPECIFIED.,.F.,.F.,(4,3,3,3,3,3,3,3,3,3,3,3,3,3,3,3,
3,3,3,3,3,3,3,3,3,3,3,3,3,4),(0.,0.00059151318003302,0.00101898142270374,
0.00107061225726519,0.00152847213405561,0.00193250021233778,0.00203796284540748,
0.00212540282474955,0.00239851474850526,0.00254745355675935,0.00264200795976471,
0.00267482623459732,0.00284527292198427,0.00286588525135427,0.00296141475973274,
0.00300917951392198,0.00305694426811122,0.00314664850825788,0.00318431694594919,
0.00323208170013842,0.00331567001996959,0.00344105249971634,0.00350374373958971,
0.00356643497946309,0.00359827814892258,0.00362853048912208,0.00374890066747275,
0.00386887726439504,0.00398834887985794,0.00407592562798306),
 .UNSPECIFIED.);
#3078=B_SPLINE_CURVE_WITH_KNOTS('',3,(#115714,#115715,#115716,#115717,#115718,
#115719,#115720,#115721,#115722,#115723,#115724,#115725),.UNSPECIFIED.,
 .F.,.F.,(4,2,2,2,2,4),(6.93889390390723E-18,0.00184314395569722,0.00368628791139444,
0.00737257582278888,0.0110588637341833,0.0147451516455778),
 .UNSPECIFIED.);
#3079=B_SPLINE_CURVE_WITH_KNOTS('',3,(#115728,#115729,#115730,#115731,#115732,
#115733,#115734,#115735,#115736,#115737,#115738,#115739,#115740,#115741,
#115742,#115743,#115744,#115745,#115746,#115747,#115748,#115749,#115750,
#115751,#115752,#115753,#115754,#115755,#115756,#115757,#115758,#115759,
#115760,#115761,#115762,#115763,#115764,#115765,#115766,#115767),
 .UNSPECIFIED.,.F.,.F.,(4,3,3,3,3,3,3,3,3,3,3,3,3,4),(1.67967461509514E-15,
0.00301505694551547,0.00365784221813391,0.00618879569644511,0.00727411671772489,
0.00730389472859362,0.00904500350402033,0.0107844974515767,0.0109111750765865,
0.010933289377967,0.0127297042560173,0.0127414517886772,0.0140237914432826,
0.0145482334354481),.UNSPECIFIED.);
#3080=B_SPLINE_CURVE_WITH_KNOTS('',3,(#115781,#115782,#115783,#115784),
 .UNSPECIFIED.,.F.,.F.,(4,4),(0.00138987156263033,0.0224824376826183),
 .UNSPECIFIED.);
#3081=B_SPLINE_CURVE_WITH_KNOTS('',3,(#115801,#115802,#115803,#115804,#115805,
#115806,#115807,#115808,#115809,#115810,#115811,#115812,#115813,#115814,
#115815,#115816,#115817,#115818,#115819,#115820,#115821,#115822,#115823,
#115824,#115825,#115826,#115827,#115828,#115829,#115830,#115831,#115832,
#115833,#115834,#115835,#115836,#115837,#115838,#115839,#115840,#115841,
#115842,#115843,#115844,#115845,#115846,#115847,#115848,#115849,#115850,
#115851,#115852,#115853,#115854,#115855,#115856,#115857,#115858,#115859,
#115860,#115861,#115862,#115863,#115864,#115865,#115866,#115867,#115868,
#115869,#115870,#115871,#115872,#115873,#115874,#115875,#115876,#115877,
#115878,#115879,#115880,#115881,#115882,#115883,#115884,#115885,#115886,
#115887,#115888,#115889,#115890,#115891),.UNSPECIFIED.,.F.,.F.,(4,3,3,3,
3,3,3,3,3,3,3,3,3,3,3,3,3,3,3,3,3,3,3,3,3,3,3,3,3,3,4),(0.,0.000205902724843542,
0.000315675004472012,0.000540882838237647,0.000661176205221785,0.000717090361236708,
0.000783521496772159,0.00100758571442659,0.00110885110962279,0.00132282318258433,
0.00138980861102706,0.00143418072247342,0.00156847563573508,0.00173590131733682,
0.00188816146937803,0.00194932042110806,0.00206819882461695,0.00215127108371012,
0.00224273785470556,0.00230669658024463,0.0023305436740193,0.0024053377008072,
0.00242017996917389,0.00248793711645876,0.00250981626432848,0.00258254686519878,
0.00261703904731069,0.00269385430140663,0.00276927300893195,0.0028432952281044,
0.00286836144489365),.UNSPECIFIED.);
#3082=B_SPLINE_CURVE_WITH_KNOTS('',3,(#115892,#115893,#115894,#115895),
 .UNSPECIFIED.,.F.,.F.,(4,4),(3.10316769155909E-17,0.00753810145597343),
 .UNSPECIFIED.);
#3083=B_SPLINE_CURVE_WITH_KNOTS('',3,(#115911,#115912,#115913,#115914),
 .UNSPECIFIED.,.F.,.F.,(4,4),(2.62099208671732E-15,7.18262239622848E-5),
 .UNSPECIFIED.);
#3084=B_SPLINE_CURVE_WITH_KNOTS('',3,(#115930,#115931,#115932,#115933),
 .UNSPECIFIED.,.F.,.F.,(4,4),(0.00214596515865186,0.00466875206249318),
 .UNSPECIFIED.);
#3085=B_SPLINE_CURVE_WITH_KNOTS('',3,(#115955,#115956,#115957,#115958,#115959,
#115960,#115961,#115962,#115963,#115964,#115965,#115966,#115967,#115968,
#115969,#115970,#115971,#115972,#115973,#115974,#115975,#115976,#115977,
#115978,#115979,#115980,#115981,#115982,#115983,#115984,#115985,#115986,
#115987,#115988,#115989,#115990,#115991,#115992,#115993,#115994,#115995,
#115996,#115997,#115998,#115999,#116000,#116001,#116002,#116003,#116004,
#116005,#116006,#116007,#116008,#116009,#116010,#116011,#116012,#116013,
#116014,#116015,#116016,#116017,#116018,#116019,#116020,#116021,#116022,
#116023,#116024),.UNSPECIFIED.,.F.,.F.,(4,3,3,3,3,3,3,3,3,3,3,3,3,3,3,3,
3,3,3,3,3,3,3,4),(1.3791534729677E-14,0.00017433301510176,0.000344313384152838,
0.00040874440916532,0.000562042074176538,0.000713435090133629,0.000817488818316848,
0.000960114851391312,0.00110198844304747,0.00122623322746838,0.0013732130608247,
0.00152048762946286,0.00163497763661991,0.00182050130673397,0.00200794423567181,
0.00204372204577143,0.00220201292220373,0.00236485485071091,0.00245246645492296,
0.00262748658734576,0.00280953141310562,0.0029953515648094,0.00318619739254289,
0.00326995527231141),.UNSPECIFIED.);
#3086=B_SPLINE_CURVE_WITH_KNOTS('',3,(#116063,#116064,#116065,#116066,#116067,
#116068,#116069,#116070,#116071,#116072,#116073,#116074,#116075,#116076,
#116077,#116078,#116079,#116080,#116081,#116082,#116083,#116084),
 .UNSPECIFIED.,.F.,.F.,(4,3,3,3,3,3,3,4),(0.,0.00133660909583856,0.00275436799787013,
0.00396102139635676,0.0039663442398397,0.00536170543103822,0.00687183007275899,
0.00793268847967907),.UNSPECIFIED.);
#3087=B_SPLINE_CURVE_WITH_KNOTS('',3,(#116099,#116100,#116101,#116102),
 .UNSPECIFIED.,.F.,.F.,(4,4),(0.,0.0159611791543137),.UNSPECIFIED.);
#3088=B_SPLINE_CURVE_WITH_KNOTS('',3,(#116119,#116120,#116121,#116122),
 .UNSPECIFIED.,.F.,.F.,(4,4),(0.,0.0161987995766284),.UNSPECIFIED.);
#3089=B_SPLINE_CURVE_WITH_KNOTS('',3,(#116125,#116126,#116127,#116128),
 .UNSPECIFIED.,.F.,.F.,(4,4),(0.,0.0161968494618329),.UNSPECIFIED.);
#3090=B_SPLINE_CURVE_WITH_KNOTS('',3,(#116163,#116164,#116165,#116166,#116167,
#116168,#116169,#116170,#116171,#116172),.UNSPECIFIED.,.F.,.F.,(4,2,2,2,
4),(3.59915234892734,3.97876146123611,4.35837057354488,4.73797968585365,
5.11758879816241),.UNSPECIFIED.);
#3091=B_SPLINE_CURVE_WITH_KNOTS('',3,(#116209,#116210,#116211,#116212,#116213,
#116214,#116215,#116216,#116217,#116218,#116219,#116220,#116221,#116222,
#116223,#116224,#116225,#116226,#116227),.UNSPECIFIED.,.F.,.F.,(4,3,3,3,
3,3,4),(0.,0.000561476834989861,0.000962046786354999,0.00192409357271,0.002886140359065,
0.00371552664439698,0.00384818714542),.UNSPECIFIED.);
#3092=B_SPLINE_CURVE_WITH_KNOTS('',3,(#116286,#116287,#116288,#116289,#116290,
#116291,#116292,#116293,#116294,#116295,#116296,#116297,#116298,#116299),
 .UNSPECIFIED.,.F.,.F.,(4,2,2,2,2,2,4),(8.01825145330994E-16,0.00162062631914809,
0.00324125263829538,0.00405156579786905,0.00486187895744273,0.0056721921170164,
0.00648250527659008),.UNSPECIFIED.);
#3093=B_SPLINE_CURVE_WITH_KNOTS('',3,(#116302,#116303,#116304,#116305,#116306,
#116307,#116308,#116309,#116310,#116311,#116312,#116313,#116314,#116315,
#116316,#116317,#116318,#116319,#116320,#116321,#116322,#116323,#116324,
#116325,#116326,#116327,#116328,#116329,#116330,#116331,#116332,#116333,
#116334,#116335,#116336,#116337,#116338,#116339,#116340,#116341,#116342,
#116343,#116344,#116345,#116346,#116347,#116348,#116349,#116350,#116351,
#116352,#116353,#116354,#116355,#116356,#116357,#116358,#116359,#116360,
#116361,#116362,#116363,#116364,#116365,#116366,#116367,#116368,#116369,
#116370,#116371,#116372,#116373,#116374),.UNSPECIFIED.,.F.,.F.,(4,3,3,3,
3,3,3,3,3,3,3,3,3,3,3,3,3,3,3,3,3,3,3,3,4),(1.17438241951095E-11,0.000666744601239066,
0.000703230218281532,0.000737669927394666,0.000897334235877447,0.000922087409242871,
0.00101429615016697,0.00110650489109108,0.00132621605841375,0.00141170167391966,
0.00147533985478749,0.0018264176067973,0.00213321303223753,0.00221300978218032,
0.00259041463883185,0.00286833217575319,0.00295067970957315,0.00338516268344487,
0.00384580110017063,0.00430643951689639,0.00437066094769302,0.00442601956435889,
0.00504786240412291,0.00566970524388692,0.00590135941914395),
 .UNSPECIFIED.);
#3094=B_SPLINE_CURVE_WITH_KNOTS('',3,(#116431,#116432,#116433,#116434,#116435,
#116436,#116437,#116438,#116439,#116440,#116441,#116442),.UNSPECIFIED.,
 .F.,.F.,(4,2,2,2,2,4),(0.,0.0036734227012223,0.0073468454024446,0.0110202681036669,
0.012856979454278,0.0146936908048892),.UNSPECIFIED.);
#3095=B_SPLINE_CURVE_WITH_KNOTS('',3,(#116443,#116444,#116445,#116446,#116447,
#116448,#116449,#116450,#116451,#116452,#116453,#116454,#116455,#116456,
#116457,#116458,#116459,#116460,#116461,#116462,#116463,#116464,#116465,
#116466,#116467,#116468,#116469,#116470,#116471,#116472,#116473,#116474,
#116475,#116476,#116477,#116478,#116479,#116480,#116481,#116482,#116483,
#116484,#116485,#116486,#116487,#116488),.UNSPECIFIED.,.F.,.F.,(4,3,3,3,
3,3,3,3,3,3,3,3,3,3,3,4),(1.17557724185088E-16,0.000684211009466059,0.001368422018932,
0.00175330334987992,0.00177960309557688,0.00277328127979049,0.00352151042239579,
0.00355920619115372,0.00471297022732122,0.00597499240644517,0.00708388126560702,
0.00711841238230736,0.00964357165966216,0.010657728713423,0.010677618573461,
0.0142368247646146),.UNSPECIFIED.);
#3096=B_SPLINE_CURVE_WITH_KNOTS('',3,(#116527,#116528,#116529,#116530,#116531,
#116532,#116533,#116534,#116535,#116536,#116537,#116538,#116539,#116540),
 .UNSPECIFIED.,.F.,.F.,(4,2,2,2,2,2,4),(1.12101261755284E-16,0.00272114125582335,
0.00408171188373496,0.00544228251164658,0.00816342376746975,0.00952399439538133,
0.0108845650232929),.UNSPECIFIED.);
#3097=B_SPLINE_CURVE_WITH_KNOTS('',3,(#116581,#116582,#116583,#116584,#116585,
#116586,#116587,#116588,#116589,#116590,#116591,#116592,#116593,#116594,
#116595,#116596,#116597,#116598,#116599,#116600,#116601,#116602,#116603,
#116604,#116605,#116606,#116607,#116608,#116609,#116610,#116611,#116612,
#116613,#116614,#116615,#116616),.UNSPECIFIED.,.F.,.F.,(4,2,2,2,2,2,3,2,
2,2,2,2,2,2,3,2,4),(1.38777878078145E-17,0.000562850224963524,0.00112905199676517,
0.00131373551097729,0.00203011892425709,0.00261913774955744,0.00262747102195457,
0.0043982535533539,0.00524634371117756,0.00525494204390915,0.00621654311440614,
0.00656259405351229,0.00656867755488643,0.00787885590965264,0.00788241306586371,
0.0101169270412614,0.0105098840878183),.UNSPECIFIED.);
#3098=B_SPLINE_CURVE_WITH_KNOTS('',3,(#116657,#116658,#116659,#116660,#116661,
#116662,#116663,#116664,#116665,#116666,#116667,#116668,#116669,#116670,
#116671,#116672,#116673,#116674,#116675,#116676,#116677,#116678,#116679,
#116680,#116681,#116682,#116683,#116684,#116685,#116686,#116687,#116688,
#116689,#116690,#116691,#116692,#116693,#116694,#116695,#116696),
 .UNSPECIFIED.,.F.,.F.,(4,3,3,3,3,3,3,3,3,3,3,3,3,4),(1.67967461509514E-15,
0.00301505686306621,0.00365784221813446,0.00618879562257573,0.00727411671772487,
0.00730389472859359,0.00904500350162363,0.0107844974643346,0.0109111750765865,
0.0109332893779671,0.0127297042560173,0.0127414517886771,0.0140237911588382,
0.0145482334354481),.UNSPECIFIED.);
#3099=B_SPLINE_CURVE_WITH_KNOTS('',3,(#116699,#116700,#116701,#116702,#116703,
#116704,#116705,#116706,#116707,#116708,#116709,#116710),.UNSPECIFIED.,
 .F.,.F.,(4,2,2,2,2,4),(6.93889390390723E-18,0.00184314395569721,0.00368628791139442,
0.00737257582278887,0.0110588637341833,0.0147451516455778),
 .UNSPECIFIED.);
#3100=B_SPLINE_CURVE_WITH_KNOTS('',3,(#116756,#116757,#116758,#116759,#116760,
#116761,#116762,#116763,#116764,#116765,#116766,#116767,#116768,#116769,
#116770,#116771,#116772,#116773,#116774,#116775,#116776,#116777,#116778,
#116779,#116780,#116781,#116782,#116783,#116784,#116785,#116786,#116787,
#116788,#116789,#116790,#116791,#116792,#116793,#116794,#116795,#116796,
#116797,#116798,#116799,#116800,#116801,#116802,#116803,#116804,#116805,
#116806,#116807,#116808,#116809,#116810,#116811,#116812,#116813,#116814,
#116815,#116816,#116817,#116818,#116819,#116820,#116821,#116822,#116823,
#116824,#116825,#116826,#116827,#116828,#116829,#116830,#116831,#116832,
#116833,#116834,#116835,#116836,#116837,#116838,#116839,#116840,#116841,
#116842,#116843),.UNSPECIFIED.,.F.,.F.,(4,3,3,3,3,3,3,3,3,3,3,3,3,3,3,3,
3,3,3,3,3,3,3,3,3,3,3,3,3,4),(0.,0.000591513189483645,0.00101898142270372,
0.00107061225726502,0.00152847213405558,0.00193250021099936,0.00203796284540744,
0.00212540282475005,0.00239851474853584,0.0025474535567593,0.00264200795976466,
0.00267482623459726,0.0028452729213649,0.00286588525135421,0.00296141475973268,
0.00300917951392192,0.00305694426811115,0.00314664850825778,0.00318431694594913,
0.00323208170013837,0.00331567001996954,0.0034410524997163,0.00350374373958968,
0.00356643497946306,0.00359827814892255,0.00362853048912197,0.0037489006672106,
0.00386887726378272,0.0039883488787871,0.00407592562802843),
 .UNSPECIFIED.);
#3101=B_SPLINE_CURVE_WITH_KNOTS('',3,(#116844,#116845,#116846,#116847,#116848,
#116849,#116850,#116851,#116852,#116853,#116854,#116855,#116856,#116857,
#116858,#116859),.UNSPECIFIED.,.F.,.F.,(4,2,2,2,2,2,2,4),(0.,0.000277777769221739,
0.000555555538443478,0.00111111107688703,0.00166666661533059,0.00222222215377414,
0.0033333332306613,0.00444444430754846),.UNSPECIFIED.);
#3102=B_SPLINE_CURVE_WITH_KNOTS('',3,(#116875,#116876,#116877,#116878),
 .UNSPECIFIED.,.F.,.F.,(4,4),(7.85046229341888E-17,0.0267206463930139),
 .UNSPECIFIED.);
#3103=B_SPLINE_CURVE_WITH_KNOTS('',3,(#116879,#116880,#116881,#116882),
 .UNSPECIFIED.,.F.,.F.,(4,4),(0.,0.0267225951550917),.UNSPECIFIED.);
#3104=B_SPLINE_CURVE_WITH_KNOTS('',3,(#116891,#116892,#116893,#116894,#116895,
#116896,#116897,#116898,#116899,#116900),.UNSPECIFIED.,.F.,.F.,(4,2,2,2,
4),(1.4106015967928,1.81820299921149,2.22580440163018,2.63340580404887,
3.04100720646756),.UNSPECIFIED.);
#3105=B_SPLINE_CURVE_WITH_KNOTS('',3,(#116905,#116906,#116907,#116908,#116909,
#116910,#116911,#116912,#116913,#116914),.UNSPECIFIED.,.F.,.F.,(4,2,2,2,
4),(1.4106015967928,1.81820299921149,2.22580440163018,2.63340580404887,
3.04100720646756),.UNSPECIFIED.);
#3106=B_SPLINE_CURVE_WITH_KNOTS('',3,(#116953,#116954,#116955,#116956,#116957,
#116958,#116959,#116960,#116961,#116962,#116963,#116964),.UNSPECIFIED.,
 .F.,.F.,(4,2,2,2,2,4),(-0.548057291819704,-0.538539868889163,-0.526586179027261,
-0.480308934540958,-0.276935002740511,-1.01895570909448E-6),
 .UNSPECIFIED.);
#3107=B_SPLINE_CURVE_WITH_KNOTS('',3,(#116983,#116984,#116985,#116986,#116987,
#116988,#116989,#116990,#116991,#116992,#116993,#116994,#116995,#116996,
#116997,#116998,#116999,#117000,#117001,#117002,#117003,#117004,#117005,
#117006,#117007,#117008,#117009,#117010),.UNSPECIFIED.,.F.,.F.,(4,3,3,3,
3,3,3,3,3,4),(0.00273173308394167,0.00340476204961953,0.00407779101529738,
0.00429900921806348,0.00497043999279767,0.00514392562007915,0.00520400903374394,
0.00598814669146768,0.00644014700864507,0.0076762849835457),
 .UNSPECIFIED.);
#3108=B_SPLINE_CURVE_WITH_KNOTS('',3,(#117013,#117014,#117015,#117016,#117017,
#117018,#117019,#117020,#117021,#117022,#117023,#117024,#117025,#117026,
#117027,#117028,#117029,#117030,#117031,#117032,#117033,#117034,#117035,
#117036,#117037,#117038,#117039,#117040,#117041,#117042,#117043,#117044,
#117045,#117046,#117047,#117048),.UNSPECIFIED.,.F.,.F.,(4,2,2,2,2,2,2,2,
2,2,2,2,2,2,2,2,2,4),(1.43587664488744E-14,0.00111394104900967,0.00183819287116753,
0.00187025295481693,0.00277483758172691,0.0036763857423207,0.00372605572085185,
0.00426280985583375,0.00459548217789729,0.00464695184115415,0.00528381000707014,
0.00551457861347387,0.00555910013752538,0.00606729880191946,0.00643367504905045,
0.00677156621191679,0.00709182974813977,0.00735277148462704),
 .UNSPECIFIED.);
#3109=B_SPLINE_CURVE_WITH_KNOTS('',3,(#117066,#117067,#117068,#117069,#117070,
#117071,#117072,#117073,#117074,#117075,#117076,#117077,#117078,#117079,
#117080,#117081,#117082,#117083,#117084,#117085,#117086,#117087,#117088,
#117089,#117090,#117091,#117092,#117093,#117094,#117095,#117096,#117097,
#117098,#117099,#117100,#117101,#117102,#117103,#117104,#117105),
 .UNSPECIFIED.,.F.,.F.,(4,3,3,3,3,3,3,3,3,3,3,3,3,4),(5.01729444314991E-17,
0.000140939248392845,0.000151070216774755,0.000257157160163445,0.000301636529579232,
0.000377247314475269,0.000452944114819194,0.000470798977692429,0.000488387305060633,
0.000512015627835548,0.000523548782743475,0.000563914824921219,0.00058409784601009,
0.000604280867098962),.UNSPECIFIED.);
#3110=B_SPLINE_CURVE_WITH_KNOTS('',3,(#117106,#117107,#117108,#117109,#117110,
#117111,#117112,#117113,#117114,#117115),.UNSPECIFIED.,.F.,.F.,(4,3,3,4),
(1.14911518923061E-16,0.00803657901723072,0.0155424129891752,0.0228350167837254),
 .UNSPECIFIED.);
#3111=B_SPLINE_CURVE_WITH_KNOTS('',3,(#117116,#117117,#117118,#117119,#117120,
#117121),.UNSPECIFIED.,.F.,.F.,(4,2,4),(5.20417042793042E-18,0.0194707766794943,
0.0217907703492279),.UNSPECIFIED.);
#3112=B_SPLINE_CURVE_WITH_KNOTS('',3,(#117160,#117161,#117162,#117163,#117164,
#117165,#117166,#117167,#117168,#117169,#117170,#117171,#117172,#117173,
#117174,#117175,#117176,#117177,#117178,#117179,#117180,#117181,#117182,
#117183),.UNSPECIFIED.,.F.,.F.,(4,2,2,2,2,2,2,2,2,2,2,4),(1.61131769480167E-14,
0.000141743285187656,0.000281792337010207,0.000358546873236447,0.000482184037793911,
0.00060606683694671,0.000717093746456782,0.000861816627161668,0.0010120162800349,
0.00116555846895234,0.00132517435526943,0.00143418749289747),
 .UNSPECIFIED.);
#3113=B_SPLINE_CURVE_WITH_KNOTS('',3,(#117201,#117202,#117203,#117204,#117205,
#117206),.UNSPECIFIED.,.F.,.F.,(4,2,4),(0.000294348026344894,0.00324677582284289,
0.0053454688780522),.UNSPECIFIED.);
#3114=B_SPLINE_CURVE_WITH_KNOTS('',3,(#117207,#117208,#117209,#117210,#117211,
#117212,#117213),.UNSPECIFIED.,.F.,.F.,(4,3,4),(0.0387514400741735,0.0448430793897734,
0.0477631920511589),.UNSPECIFIED.);
#3115=B_SPLINE_CURVE_WITH_KNOTS('',3,(#117214,#117215,#117216,#117217,#117218,
#117219,#117220,#117221,#117222,#117223,#117224,#117225,#117226,#117227,
#117228,#117229,#117230,#117231,#117232,#117233,#117234,#117235,#117236,
#117237,#117238,#117239,#117240,#117241,#117242,#117243,#117244,#117245,
#117246,#117247,#117248,#117249,#117250,#117251,#117252,#117253,#117254,
#117255,#117256,#117257,#117258,#117259,#117260,#117261,#117262,#117263,
#117264,#117265,#117266,#117267,#117268,#117269,#117270),.UNSPECIFIED.,
 .F.,.F.,(4,2,2,2,2,2,2,2,2,2,2,2,2,2,2,2,3,2,2,2,2,2,3,2,2,3,4),(2.16360008384813E-15,
0.000362244013174999,0.000363367311057217,0.000543333264006459,0.000545050966584727,
0.000680441972676286,0.000724487049020661,0.000726734622112237,0.00079087781767445,
0.000815192736371076,0.000817576449875993,0.000840286906816933,0.000882799759755384,
0.000906251171956287,0.000906289172301537,0.00090841827763975,0.00093723367070141,
0.00099020895397374,0.000997856945444991,0.000999260105403506,0.00104468101928538,
0.00108932955758321,0.00109010193316726,0.00121374633678455,0.00127160496167471,
0.00127178558869478,0.00145346924422227),.UNSPECIFIED.);
#3116=B_SPLINE_CURVE_WITH_KNOTS('',3,(#117333,#117334,#117335,#117336),
 .UNSPECIFIED.,.F.,.F.,(4,4),(8.18318911955139E-16,0.000150218135251742),
 .UNSPECIFIED.);
#3117=B_SPLINE_CURVE_WITH_KNOTS('',3,(#117381,#117382,#117383,#117384,#117385,
#117386,#117387,#117388,#117389,#117390,#117391,#117392,#117393,#117394,
#117395,#117396,#117397,#117398,#117399,#117400,#117401,#117402,#117403,
#117404,#117405,#117406,#117407,#117408,#117409,#117410,#117411,#117412,
#117413,#117414,#117415,#117416,#117417,#117418,#117419,#117420,#117421,
#117422,#117423,#117424,#117425,#117426,#117427,#117428,#117429,#117430,
#117431,#117432,#117433,#117434,#117435,#117436,#117437,#117438,#117439,
#117440,#117441),.UNSPECIFIED.,.F.,.F.,(4,3,3,3,3,3,3,3,3,3,3,3,3,3,3,3,
3,3,3,3,4),(0.,0.000130762831973326,0.00027060380637296,0.000410444780772594,
0.000430100453978187,0.000563534023306583,0.000709566627187848,0.000855183308706384,
0.000860200907956375,0.00114920573807704,0.00130404216207241,0.00165469194060077,
0.00172040181591273,0.00174713265606627,0.00209946216606237,0.00245140352831059,
0.00258060272386908,0.00260957032210746,0.0029616941033297,0.0033108053413142,
0.00344080363182543),.UNSPECIFIED.);
#3118=B_SPLINE_CURVE_WITH_KNOTS('',3,(#117459,#117460,#117461,#117462,#117463,
#117464,#117465,#117466),.UNSPECIFIED.,.F.,.F.,(4,2,2,4),(2.5018537765542E-17,
0.000308354935711258,0.000649214111028545,0.00097807409285239),
 .UNSPECIFIED.);
#3119=B_SPLINE_CURVE_WITH_KNOTS('',3,(#117469,#117470,#117471,#117472,#117473,
#117474,#117475,#117476,#117477,#117478,#117479,#117480,#117481,#117482),
 .UNSPECIFIED.,.F.,.F.,(4,2,2,2,2,2,4),(2.5018537765542E-17,0.00359454758713881,
0.0072163885400236,0.0110492222523676,0.0147385002102625,0.018643111799831,
0.0225477233893994),.UNSPECIFIED.);
#3120=B_SPLINE_CURVE_WITH_KNOTS('',3,(#117497,#117498,#117499,#117500,#117501,
#117502,#117503,#117504,#117505,#117506,#117507,#117508,#117509,#117510,
#117511,#117512),.UNSPECIFIED.,.F.,.F.,(4,3,3,3,3,4),(6.93889390390723E-18,
0.000220723237074915,0.000428103398081042,0.000625268054779197,0.000810837919251033,
0.000872533623238304),.UNSPECIFIED.);
#3121=B_SPLINE_CURVE_WITH_KNOTS('',3,(#117525,#117526,#117527,#117528,#117529,
#117530,#117531,#117532,#117533,#117534,#117535,#117536,#117537,#117538,
#117539,#117540,#117541,#117542,#117543,#117544,#117545,#117546,#117547,
#117548,#117549,#117550,#117551,#117552,#117553,#117554,#117555,#117556,
#117557,#117558,#117559,#117560,#117561,#117562,#117563,#117564,#117565,
#117566,#117567,#117568,#117569,#117570,#117571,#117572,#117573,#117574,
#117575,#117576,#117577,#117578,#117579,#117580,#117581,#117582,#117583,
#117584,#117585,#117586,#117587,#117588,#117589,#117590,#117591,#117592,
#117593,#117594,#117595,#117596,#117597,#117598,#117599,#117600,#117601,
#117602,#117603,#117604,#117605,#117606,#117607,#117608,#117609,#117610,
#117611,#117612,#117613,#117614,#117615,#117616,#117617,#117618,#117619,
#117620,#117621,#117622,#117623,#117624,#117625,#117626,#117627,#117628,
#117629,#117630,#117631,#117632,#117633,#117634,#117635,#117636,#117637,
#117638,#117639,#117640,#117641,#117642,#117643,#117644,#117645,#117646,
#117647,#117648,#117649,#117650,#117651,#117652,#117653,#117654),
 .UNSPECIFIED.,.F.,.F.,(4,3,3,3,3,3,3,3,3,3,3,3,3,3,3,3,3,3,3,3,3,3,3,3,
3,3,3,3,3,3,3,3,3,3,3,3,3,3,3,3,3,3,3,4),(1.56069854043547E-14,5.75254058074784E-5,
9.43969170597194E-5,0.000141595375581776,0.000188793834103832,0.000249656312690888,
0.000256609975501705,0.000283190751147944,0.000310812072825195,0.000315639691381858,
0.000362226839696972,0.000377587668192057,0.000401186897453085,0.000421836223056484,
0.000470800915515732,0.00052083159256032,0.000566381502280281,0.000584092675346897,
0.000589980731541309,0.000631279382748109,0.000681051397527063,0.000693227359558307,
0.000740999424618,0.000755175336368506,0.000827747122221785,0.000904022142216989,
0.000916915413763792,0.00100146401715457,0.00109171690559941,0.00113276300454498,
0.00124661524211442,0.00131162946953306,0.00143878256639183,0.00151035067272145,
0.00167523551445484,0.00174156177925985,0.00192368018399112,0.00196612230229189,
0.00216517003668019,0.00219068282532393,0.0022655260090744,0.00251491548941973,
0.00279574761968861,0.00302070134542735),.UNSPECIFIED.);
#3122=B_SPLINE_CURVE_WITH_KNOTS('',3,(#117670,#117671,#117672,#117673),
 .UNSPECIFIED.,.F.,.F.,(4,4),(0.000933291693503544,0.00152753147976244),
 .UNSPECIFIED.);
#3123=B_SPLINE_CURVE_WITH_KNOTS('',3,(#117674,#117675,#117676,#117677,#117678,
#117679,#117680,#117681,#117682,#117683,#117684,#117685,#117686,#117687,
#117688,#117689,#117690,#117691,#117692,#117693,#117694,#117695,#117696,
#117697,#117698,#117699,#117700,#117701,#117702,#117703,#117704,#117705,
#117706,#117707,#117708,#117709,#117710,#117711,#117712,#117713,#117714,
#117715),.UNSPECIFIED.,.F.,.F.,(4,2,2,2,2,2,2,2,2,2,2,2,2,2,2,2,2,2,2,2,
4),(5.70510438643714E-16,0.000156720521789233,0.000322427729137211,0.000491220416261162,
0.000659365134574466,0.000686105598492442,0.000712031689099443,0.000914820672216269,
0.00107401668878803,0.00125677899287324,0.00137221119698431,0.0014318468310101,
0.00163819817564167,0.00183757774125645,0.00202855049934846,0.00205831679547619,
0.00211354092403837,0.00231294124227418,0.0025139476452775,0.00271826972213223,
0.00274442239396806),.UNSPECIFIED.);
#3124=B_SPLINE_CURVE_WITH_KNOTS('',3,(#117732,#117733,#117734,#117735,#117736,
#117737,#117738),.UNSPECIFIED.,.F.,.F.,(4,3,4),(1.03154073805834E-16,0.00429560133046685,
0.00535547356012),.UNSPECIFIED.);
#3125=B_SPLINE_CURVE_WITH_KNOTS('',3,(#117739,#117740,#117741,#117742,#117743,
#117744,#117745,#117746,#117747,#117748),.UNSPECIFIED.,.F.,.F.,(4,3,3,4),
(0.001540919810504,0.00511352726654253,0.00870567071601686,0.0090998412910738),
 .UNSPECIFIED.);
#3126=B_SPLINE_CURVE_WITH_KNOTS('',3,(#117773,#117774,#117775,#117776,#117777,
#117778,#117779,#117780,#117781,#117782),.UNSPECIFIED.,.F.,.F.,(4,3,3,4),
(0.001540919810504,0.00511352712629214,0.00870566927038742,0.00909984129107381),
 .UNSPECIFIED.);
#3127=B_SPLINE_CURVE_WITH_KNOTS('',3,(#117784,#117785,#117786,#117787),
 .UNSPECIFIED.,.F.,.F.,(4,4),(0.000933291693503544,0.00152753147976244),
 .UNSPECIFIED.);
#3128=B_SPLINE_CURVE_WITH_KNOTS('',3,(#117788,#117789,#117790,#117791,#117792,
#117793,#117794),.UNSPECIFIED.,.F.,.F.,(4,3,4),(1.03154073805834E-16,0.00429560171023401,
0.00535547356012),.UNSPECIFIED.);
#3129=B_SPLINE_CURVE_WITH_KNOTS('',3,(#117809,#117810,#117811,#117812,#117813,
#117814,#117815,#117816,#117817,#117818,#117819,#117820,#117821,#117822,
#117823,#117824,#117825,#117826,#117827,#117828,#117829,#117830,#117831,
#117832,#117833,#117834,#117835,#117836,#117837,#117838,#117839,#117840,
#117841,#117842,#117843,#117844,#117845,#117846,#117847,#117848,#117849,
#117850),.UNSPECIFIED.,.F.,.F.,(4,2,2,2,2,2,2,2,2,2,2,2,2,2,2,2,2,2,2,2,
4),(5.70510438643714E-16,0.000156720521816354,0.000322427729222633,0.00049122041641696,
0.000659365134803413,0.000686105598492449,0.000712031689100094,0.000914820672261808,
0.00107401668878703,0.0012567789930888,0.00137221119698433,0.00143184683101006,
0.00163819817566037,0.00183757774122467,0.00202855049918818,0.00205831679547621,
0.00211354092403976,0.00231294124277103,0.00251394764620956,0.00271826972339411,
0.00274442239396808),.UNSPECIFIED.);
#3130=B_SPLINE_CURVE_WITH_KNOTS('',3,(#117867,#117868,#117869,#117870,#117871,
#117872,#117873),.UNSPECIFIED.,.F.,.F.,(4,3,4),(0.000904989007501614,0.00300000267792979,
0.00629888499069754),.UNSPECIFIED.);
#3131=B_SPLINE_CURVE_WITH_KNOTS('',3,(#117895,#117896,#117897,#117898,#117899,
#117900,#117901,#117902,#117903,#117904,#117905,#117906,#117907,#117908,
#117909,#117910,#117911,#117912,#117913),.UNSPECIFIED.,.F.,.F.,(4,3,3,3,
3,3,4),(2.61393628968E-16,0.000528660013892567,0.00109045723425627,0.0015673652611352,
0.0015809055982416,0.00249367759046855,0.00316181097988212),
 .UNSPECIFIED.);
#3132=B_SPLINE_CURVE_WITH_KNOTS('',3,(#117914,#117915,#117916,#117917,#117918,
#117919,#117920,#117921,#117922,#117923,#117924,#117925,#117926,#117927,
#117928,#117929),.UNSPECIFIED.,.F.,.F.,(4,3,3,3,3,4),(0.,0.00138113768832427,
0.00171225828678341,0.00255854459288523,0.003357038547594,0.00342451657356681),
 .UNSPECIFIED.);
#3133=B_SPLINE_CURVE_WITH_KNOTS('',3,(#117937,#117938,#117939,#117940,#117941,
#117942,#117943,#117944,#117945,#117946),.UNSPECIFIED.,.F.,.F.,(4,2,2,2,
4),(2.50365696809243,2.8809915632563,3.25832615842016,3.63566075358402,
4.01299534874789),.UNSPECIFIED.);
#3134=B_SPLINE_CURVE_WITH_KNOTS('',3,(#117987,#117988,#117989,#117990),
 .UNSPECIFIED.,.F.,.F.,(4,4),(0.00055440287822286,0.0212788203907602),
 .UNSPECIFIED.);
#3135=B_SPLINE_CURVE_WITH_KNOTS('',3,(#118035,#118036,#118037,#118038,#118039,
#118040,#118041,#118042,#118043,#118044),.UNSPECIFIED.,.F.,.F.,(4,2,2,2,
4),(2.50365696809243,2.8809915632563,3.25832615842016,3.63566075358402,
4.01299534874789),.UNSPECIFIED.);
#3136=B_SPLINE_CURVE_WITH_KNOTS('',3,(#118047,#118048,#118049,#118050,#118051,
#118052,#118053,#118054,#118055,#118056,#118057,#118058,#118059,#118060,
#118061,#118062),.UNSPECIFIED.,.F.,.F.,(4,3,3,3,3,4),(0.,0.00138113764521137,
0.00171225828678341,0.0025585445954217,0.00335703854760889,0.00342451657356681),
 .UNSPECIFIED.);
#3137=B_SPLINE_CURVE_WITH_KNOTS('',3,(#118084,#118085,#118086,#118087,#118088,
#118089,#118090,#118091,#118092,#118093,#118094,#118095,#118096,#118097,
#118098,#118099,#118100,#118101,#118102),.UNSPECIFIED.,.F.,.F.,(4,3,3,3,
3,3,4),(0.,0.000528660013658096,0.00109045723432727,0.00156736526113519,
0.0015809055982416,0.00249367758967475,0.0031618109798821),
 .UNSPECIFIED.);
#3138=B_SPLINE_CURVE_WITH_KNOTS('',3,(#118119,#118120,#118121,#118122,#118123,
#118124,#118125),.UNSPECIFIED.,.F.,.F.,(4,3,4),(0.000904989007501614,0.00300000267792979,
0.00629888499069754),.UNSPECIFIED.);
#3139=B_SPLINE_CURVE_WITH_KNOTS('',3,(#118139,#118140,#118141,#118142),
 .UNSPECIFIED.,.F.,.F.,(4,4),(0.00265565317213436,0.00562340271253046),
 .UNSPECIFIED.);
#3140=B_SPLINE_CURVE_WITH_KNOTS('',3,(#118145,#118146,#118147,#118148),
 .UNSPECIFIED.,.F.,.F.,(4,4),(1.68375088014428E-15,0.00269408835843611),
 .UNSPECIFIED.);
#3141=B_SPLINE_CURVE_WITH_KNOTS('',3,(#118186,#118187,#118188,#118189,#118190,
#118191,#118192,#118193,#118194,#118195,#118196,#118197,#118198,#118199,
#118200,#118201),.UNSPECIFIED.,.F.,.F.,(4,2,2,2,2,2,2,4),(0.,0.000358792439181104,
0.000718701374610537,0.00108095411843144,0.00121676944203281,0.00168774117877389,
0.00216171069304173,0.00243353888402231),.UNSPECIFIED.);
#3142=B_SPLINE_CURVE_WITH_KNOTS('',3,(#118202,#118203,#118204,#118205,#118206,
#118207,#118208,#118209,#118210,#118211,#118212,#118213,#118214,#118215,
#118216,#118217,#118218,#118219,#118220,#118221,#118222,#118223,#118224,
#118225,#118226,#118227,#118228,#118229,#118230,#118231,#118232,#118233,
#118234,#118235,#118236,#118237,#118238,#118239,#118240,#118241,#118242,
#118243,#118244,#118245,#118246,#118247,#118248,#118249,#118250,#118251,
#118252,#118253,#118254,#118255,#118256,#118257,#118258,#118259,#118260,
#118261,#118262,#118263,#118264,#118265,#118266,#118267,#118268,#118269,
#118270,#118271,#118272,#118273,#118274,#118275,#118276,#118277,#118278,
#118279,#118280,#118281,#118282,#118283,#118284,#118285,#118286,#118287,
#118288,#118289,#118290,#118291,#118292,#118293,#118294,#118295,#118296,
#118297,#118298,#118299,#118300,#118301,#118302,#118303,#118304,#118305,
#118306,#118307,#118308,#118309,#118310,#118311,#118312,#118313,#118314,
#118315,#118316,#118317,#118318,#118319,#118320,#118321,#118322,#118323,
#118324,#118325,#118326,#118327,#118328,#118329,#118330,#118331,#118332,
#118333,#118334,#118335,#118336,#118337,#118338,#118339,#118340,#118341,
#118342,#118343,#118344,#118345,#118346,#118347,#118348,#118349),
 .UNSPECIFIED.,.F.,.F.,(4,3,3,3,3,3,3,3,3,3,3,3,3,3,3,3,3,3,3,3,3,3,3,3,
3,3,3,3,3,3,3,3,3,3,3,3,3,3,3,3,3,3,3,3,3,3,3,3,3,4),(3.46944695195361E-18,
0.000149090914279605,0.000294736548011302,0.000420370537645105,0.000565225645354149,
0.000759122229846975,0.000865127589832447,0.000902824582886798,0.00105328691346846,
0.0012494973203032,0.00129836756159972,0.00152210537022118,0.0015760281430802,
0.00182615552782325,0.00201105852258841,0.00207471961331471,0.00232067629412582,
0.00242187049294628,0.00251188903698591,0.00278817444873266,0.00295244683556051,
0.0030165877838826,0.00307914381498909,0.0033531814032159,0.00361195994202756,
0.00389451367478715,0.0040221170451768,0.00407588105303497,0.0043623197798181,
0.00455176367975298,0.00484033626375895,0.005027646306471,0.00506838420715895,
0.00538916700552913,0.00546286976345398,0.00553041093711809,0.00556393315329118,
0.0057907410079976,0.00591940577027024,0.00603317556776518,0.0060592395009897,
0.00636512998979881,0.00655482730704367,0.00681466776257918,0.00703870482905938,
0.00705050352165043,0.00734928444831537,0.00761092953181297,0.0079095843476263,
0.00804423409007426),.UNSPECIFIED.);
#3143=B_SPLINE_CURVE_WITH_KNOTS('',3,(#118369,#118370,#118371,#118372,#118373,
#118374,#118375,#118376,#118377,#118378,#118379,#118380,#118381,#118382,
#118383,#118384,#118385,#118386,#118387),.UNSPECIFIED.,.F.,.F.,(4,3,3,3,
3,3,4),(1.04083408558608E-17,7.76701843013235E-5,0.000162017451206698,0.000192901634069718,
0.000278706472185532,0.000362837830416413,0.000387490728288526),
 .UNSPECIFIED.);
#3144=B_SPLINE_CURVE_WITH_KNOTS('',3,(#118390,#118391,#118392,#118393,#118394,
#118395,#118396,#118397,#118398,#118399,#118400,#118401,#118402,#118403,
#118404,#118405),.UNSPECIFIED.,.F.,.F.,(4,2,2,2,2,2,2,4),(5.86517116574264E-13,
0.000188692474493746,0.00038655797442926,0.000584423474364774,0.000774716385838033,
0.000957459934685009,0.00112871201083345,0.00116310838324522),
 .UNSPECIFIED.);
#3145=B_SPLINE_CURVE_WITH_KNOTS('',3,(#118425,#118426,#118427,#118428,#118429,
#118430,#118431,#118432,#118433,#118434,#118435,#118436,#118437,#118438,
#118439,#118440,#118441,#118442,#118443,#118444,#118445,#118446,#118447,
#118448,#118449,#118450,#118451,#118452,#118453,#118454,#118455,#118456,
#118457,#118458,#118459,#118460,#118461),.UNSPECIFIED.,.F.,.F.,(4,3,3,3,
3,3,3,3,3,3,3,3,4),(0.00132155984186345,0.00206094954445459,0.00228907139205136,
0.00251719079073737,0.00297342411268518,0.00443981686027424,0.00479835077798082,
0.00755807387868528,0.00844831644442672,0.0137945879155074,0.0157487694042731,
0.0231058560549188,0.0262676159891359),.UNSPECIFIED.);
#3146=B_SPLINE_CURVE_WITH_KNOTS('',3,(#118464,#118465,#118466,#118467,#118468,
#118469,#118470,#118471,#118472,#118473,#118474,#118475,#118476,#118477,
#118478,#118479),.UNSPECIFIED.,.F.,.F.,(4,3,3,3,3,4),(0.0185151730061183,
0.0265387331248661,0.0280246862113178,0.0291518322108934,0.0364978152102464,
0.0397884914156695),.UNSPECIFIED.);
#3147=B_SPLINE_CURVE_WITH_KNOTS('',3,(#118535,#118536,#118537,#118538),
 .UNSPECIFIED.,.F.,.F.,(4,4),(2.79715755706988E-17,0.00287962888131285),
 .UNSPECIFIED.);
#3148=B_SPLINE_CURVE_WITH_KNOTS('',3,(#118539,#118540,#118541,#118542,#118543,
#118544,#118545,#118546,#118547,#118548,#118549,#118550,#118551,#118552),
 .UNSPECIFIED.,.F.,.F.,(4,2,2,2,2,2,4),(1.38777878078145E-17,0.00169003079655638,
0.00253504619483455,0.00338006159311272,0.00422507699139088,0.00507009238966905,
0.00676012318622538),.UNSPECIFIED.);
#3149=B_SPLINE_CURVE_WITH_KNOTS('',3,(#118572,#118573,#118574,#118575,#118576,
#118577,#118578,#118579,#118580,#118581),.UNSPECIFIED.,.F.,.F.,(4,2,2,2,
4),(2.77805660673261E-15,0.00175340674242069,0.0035068134848386,0.00526022022725652,
0.00701362696967443),.UNSPECIFIED.);
#3150=B_SPLINE_CURVE_WITH_KNOTS('',3,(#118582,#118583,#118584,#118585),
 .UNSPECIFIED.,.F.,.F.,(4,4),(2.79715755706988E-17,0.0029097769507946),
 .UNSPECIFIED.);
#3151=B_SPLINE_CURVE_WITH_KNOTS('',3,(#118607,#118608,#118609,#118610,#118611,
#118612),.UNSPECIFIED.,.F.,.F.,(4,2,4),(0.000121745496626283,0.0124462889393654,
0.0220595906414672),.UNSPECIFIED.);
#3152=B_SPLINE_CURVE_WITH_KNOTS('',3,(#118614,#118615,#118616,#118617),
 .UNSPECIFIED.,.F.,.F.,(4,4),(0.,0.0134419974670115),.UNSPECIFIED.);
#3153=B_SPLINE_CURVE_WITH_KNOTS('',3,(#118619,#118620,#118621,#118622,#118623,
#118624,#118625,#118626,#118627,#118628,#118629,#118630,#118631,#118632,
#118633,#118634,#118635,#118636),.UNSPECIFIED.,.F.,.F.,(4,2,2,2,2,2,2,2,
4),(0.,0.00487284213434738,0.00974568426869476,0.0109638948022816,0.0121821053358684,
0.0146185264030422,0.015836736936629,0.0170549474702159,0.0194913685373897),
 .UNSPECIFIED.);
#3154=B_SPLINE_CURVE_WITH_KNOTS('',3,(#118637,#118638,#118639,#118640),
 .UNSPECIFIED.,.F.,.F.,(4,4),(0.000117830512256866,0.0077510415549534),
 .UNSPECIFIED.);
#3155=B_SPLINE_CURVE_WITH_KNOTS('',3,(#118654,#118655,#118656,#118657,#118658,
#118659,#118660,#118661,#118662,#118663,#118664,#118665,#118666,#118667,
#118668,#118669,#118670,#118671,#118672),.UNSPECIFIED.,.F.,.F.,(4,3,3,3,
3,3,4),(0.,0.00044585796839539,0.00089171593679078,0.0012107237561737,0.00121933078696557,
0.0018655828230117,0.00243866157393115),.UNSPECIFIED.);
#3156=B_SPLINE_CURVE_WITH_KNOTS('',3,(#118673,#118674,#118675,#118676,#118677,
#118678,#118679,#118680,#118681,#118682,#118683,#118684,#118685,#118686,
#118687,#118688,#118689,#118690,#118691,#118692,#118693,#118694,#118695,
#118696,#118697,#118698,#118699,#118700,#118701,#118702,#118703,#118704,
#118705,#118706,#118707,#118708,#118709,#118710,#118711,#118712,#118713,
#118714,#118715,#118716,#118717,#118718,#118719,#118720,#118721,#118722,
#118723,#118724,#118725,#118726,#118727,#118728,#118729,#118730,#118731,
#118732,#118733,#118734,#118735,#118736,#118737,#118738,#118739,#118740,
#118741,#118742,#118743,#118744,#118745,#118746,#118747,#118748,#118749,
#118750,#118751,#118752,#118753,#118754),.UNSPECIFIED.,.F.,.F.,(4,3,3,3,
3,3,3,3,3,3,3,3,3,3,3,3,3,3,3,3,3,3,3,3,3,3,3,4),(1.22474013799193E-10,
0.000346743812111278,0.000412820338848217,0.000506402826216031,0.000542797045844241,
0.000658091362252589,0.000775856281133554,0.000814195568764063,0.000996510030958546,
0.00101319476175126,0.00108559409168388,0.00137810792824178,0.00153254079510143,
0.00162839113752353,0.00185908423998712,0.00187384240928449,0.00206783267888725,
0.00217118818336318,0.00246105004270169,0.00275873251899733,0.00306960423848642,
0.00318377426816187,0.00325678227504248,0.00358881025947752,0.00365045509014912,
0.00400284252979648,0.00406427909622403,0.00434237636672178),
 .UNSPECIFIED.);
#3157=B_SPLINE_CURVE_WITH_KNOTS('',3,(#118772,#118773,#118774,#118775,#118776,
#118777,#118778,#118779),.UNSPECIFIED.,.F.,.F.,(4,2,2,4),(2.5018537765542E-17,
0.000308354935711707,0.000649214111029203,0.000978074092852386),
 .UNSPECIFIED.);
#3158=B_SPLINE_CURVE_WITH_KNOTS('',3,(#118781,#118782,#118783,#118784,#118785,
#118786,#118787,#118788,#118789,#118790,#118791,#118792,#118793,#118794),
 .UNSPECIFIED.,.F.,.F.,(4,2,2,2,2,2,4),(2.5018537765542E-17,0.00359454758714397,
0.0072163885400534,0.0110492222523899,0.0147385002103016,0.0186431117998505,
0.0225477233893994),.UNSPECIFIED.);
#3159=B_SPLINE_CURVE_WITH_KNOTS('',3,(#118811,#118812,#118813,#118814,#118815,
#118816,#118817,#118818,#118819,#118820,#118821,#118822,#118823,#118824,
#118825,#118826),.UNSPECIFIED.,.F.,.F.,(4,3,3,3,3,4),(6.93889390390723E-18,
0.000220723237075528,0.000428103398082459,0.000625268054781247,0.000810837919254072,
0.000872533623238287),.UNSPECIFIED.);
#3160=B_SPLINE_CURVE_WITH_KNOTS('',3,(#118870,#118871,#118872,#118873,#118874,
#118875,#118876,#118877,#118878,#118879,#118880,#118881,#118882,#118883,
#118884,#118885,#118886,#118887,#118888,#118889,#118890,#118891,#118892,
#118893,#118894,#118895,#118896,#118897,#118898,#118899,#118900,#118901,
#118902,#118903,#118904,#118905,#118906,#118907,#118908,#118909,#118910,
#118911,#118912,#118913,#118914,#118915,#118916,#118917,#118918,#118919,
#118920,#118921,#118922,#118923,#118924,#118925,#118926,#118927,#118928,
#118929,#118930),.UNSPECIFIED.,.F.,.F.,(4,3,3,3,3,3,3,3,3,3,3,3,3,3,3,3,
3,3,3,3,4),(0.,0.000130762831973432,0.000270603806373013,0.000410444780772593,
0.000430100453978187,0.000563534023306496,0.000709566627187776,0.000855183308706389,
0.000860200907956375,0.00114920573807789,0.00130404216207241,0.00165469194059726,
0.00172040181591273,0.00174713265606628,0.00210033144607277,0.00245140352831053,
0.00258060272386908,0.00260957032210745,0.00296169410334189,0.00331080534131635,
0.00344080363182543),.UNSPECIFIED.);
#3161=B_SPLINE_CURVE_WITH_KNOTS('',3,(#118932,#118933,#118934,#118935),
 .UNSPECIFIED.,.F.,.F.,(4,4),(8.18318911955139E-16,0.000150218135251742),
 .UNSPECIFIED.);
#3162=B_SPLINE_CURVE_WITH_KNOTS('',3,(#118997,#118998,#118999,#119000,#119001,
#119002,#119003,#119004,#119005,#119006,#119007,#119008,#119009,#119010,
#119011,#119012,#119013,#119014,#119015,#119016,#119017,#119018,#119019,
#119020,#119021,#119022,#119023,#119024,#119025,#119026,#119027,#119028,
#119029,#119030,#119031,#119032,#119033,#119034,#119035,#119036,#119037,
#119038,#119039,#119040,#119041,#119042,#119043,#119044,#119045,#119046,
#119047,#119048,#119049,#119050,#119051,#119052,#119053),.UNSPECIFIED.,
 .F.,.F.,(4,2,2,2,2,2,2,2,2,2,2,2,2,2,2,2,3,2,2,2,2,2,3,2,2,3,4),(2.16360008384813E-15,
0.000362244013174967,0.000363367311057124,0.000543333264006399,0.000545050966584622,
0.000680441972047699,0.000724487049020627,0.00072673462211212,0.000790877817556138,
0.000815192736370963,0.000817576449875882,0.000840286906816822,0.000882799760249424,
0.00090625117195618,0.00090628917230143,0.000908418277639644,0.000937233670701362,
0.000990208953688778,0.000997856945444805,0.000999260105403405,0.00104468101928529,
0.0010893295575831,0.00109010193316717,0.00121374633676108,0.00127160496167476,
0.00127178558869472,0.00145346924422225),.UNSPECIFIED.);
#3163=B_SPLINE_CURVE_WITH_KNOTS('',3,(#119071,#119072,#119073,#119074,#119075,
#119076),.UNSPECIFIED.,.F.,.F.,(4,2,4),(0.000294348026344894,0.00324677582137462,
0.0053454688780522),.UNSPECIFIED.);
#3164=B_SPLINE_CURVE_WITH_KNOTS('',3,(#119077,#119078,#119079,#119080,#119081,
#119082,#119083),.UNSPECIFIED.,.F.,.F.,(4,3,4),(0.0387514400741735,0.0448430793897864,
0.0477631920511589),.UNSPECIFIED.);
#3165=B_SPLINE_CURVE_WITH_KNOTS('',3,(#119123,#119124,#119125,#119126,#119127,
#119128,#119129,#119130,#119131,#119132,#119133,#119134,#119135,#119136,
#119137,#119138,#119139,#119140,#119141,#119142,#119143,#119144,#119145,
#119146),.UNSPECIFIED.,.F.,.F.,(4,2,2,2,2,2,2,2,2,2,2,4),(1.61131769480167E-14,
0.000141743285292789,0.000281792337225946,0.000358546873236456,0.000482184037821894,
0.000606066837006777,0.000717093746456799,0.000861816627186589,0.00101201628008495,
0.00116555846902909,0.00132517435537795,0.00143418749289747),
 .UNSPECIFIED.);
#3166=B_SPLINE_CURVE_WITH_KNOTS('',3,(#119147,#119148,#119149,#119150,#119151,
#119152,#119153,#119154,#119155,#119156,#119157,#119158,#119159,#119160,
#119161,#119162,#119163,#119164,#119165,#119166,#119167,#119168,#119169,
#119170,#119171,#119172,#119173,#119174,#119175,#119176,#119177,#119178,
#119179,#119180,#119181,#119182,#119183,#119184,#119185,#119186),
 .UNSPECIFIED.,.F.,.F.,(4,3,3,3,3,3,3,3,3,3,3,3,3,4),(5.0172944431506E-17,
0.000140939250960824,0.00015107021677476,0.000257157159927114,0.00030163652957923,
0.000377247314474869,0.00045294411481918,0.000470798977704882,0.000488387305085522,
0.000512015627835633,0.000523548782743552,0.000563914824921267,0.000584097846010125,
0.000604280867098983),.UNSPECIFIED.);
#3167=B_SPLINE_CURVE_WITH_KNOTS('',3,(#119204,#119205,#119206,#119207,#119208,
#119209),.UNSPECIFIED.,.F.,.F.,(4,2,4),(5.20417042793042E-18,0.0194707774440897,
0.0217907703492279),.UNSPECIFIED.);
#3168=B_SPLINE_CURVE_WITH_KNOTS('',3,(#119212,#119213,#119214,#119215,#119216,
#119217,#119218,#119219,#119220,#119221),.UNSPECIFIED.,.F.,.F.,(4,3,3,4),
(1.14911518923061E-16,0.00803657901523347,0.015542413022324,0.0228350167837254),
 .UNSPECIFIED.);
#3169=B_SPLINE_CURVE_WITH_KNOTS('',3,(#119235,#119236,#119237,#119238,#119239,
#119240,#119241,#119242,#119243,#119244,#119245,#119246,#119247,#119248,
#119249,#119250,#119251,#119252,#119253,#119254,#119255,#119256,#119257,
#119258,#119259,#119260,#119261,#119262),.UNSPECIFIED.,.F.,.F.,(4,3,3,3,
3,3,3,3,3,4),(0.00273173308394168,0.00340476205009995,0.00407779101625823,
0.00429900921806017,0.00497043999327113,0.00514392562007928,0.00520400903374394,
0.00598814669146676,0.00644014700864507,0.0076762849835457),
 .UNSPECIFIED.);
#3170=B_SPLINE_CURVE_WITH_KNOTS('',3,(#119263,#119264,#119265,#119266,#119267,
#119268,#119269,#119270,#119271,#119272,#119273,#119274,#119275,#119276,
#119277,#119278,#119279,#119280,#119281,#119282,#119283,#119284,#119285,
#119286,#119287,#119288,#119289,#119290,#119291,#119292,#119293,#119294,
#119295,#119296,#119297,#119298),.UNSPECIFIED.,.F.,.F.,(4,2,2,2,2,2,2,2,
2,2,2,2,2,2,2,2,2,4),(1.43587664488744E-14,0.00111394104900429,0.00183819287116753,
0.00187025295481693,0.0027748375817247,0.0036763857423207,0.00372605572085183,
0.0042628098558316,0.00459548217789729,0.00464695184115413,0.00528381000705767,
0.00551457861347387,0.00555910013752538,0.00606729880192019,0.00643367504905045,
0.00677156621191726,0.00709182974814055,0.00735277148462704),
 .UNSPECIFIED.);
#3171=B_SPLINE_CURVE_WITH_KNOTS('',3,(#119305,#119306,#119307,#119308,#119309,
#119310,#119311,#119312,#119313,#119314,#119315,#119316),.UNSPECIFIED.,
 .F.,.F.,(4,2,2,2,2,4),(6.69229568700853E-7,0.00554664896372125,0.0125122868200154,
0.0394788996230415,0.157988679839302,0.319363273246963),.UNSPECIFIED.);
#3172=B_SPLINE_CURVE_WITH_KNOTS('',3,(#119329,#119330,#119331,#119332,#119333,
#119334,#119335,#119336,#119337,#119338,#119339,#119340,#119341,#119342,
#119343,#119344,#119345,#119346,#119347,#119348,#119349,#119350,#119351,
#119352,#119353,#119354,#119355,#119356,#119357,#119358,#119359,#119360,
#119361,#119362,#119363,#119364,#119365,#119366,#119367,#119368,#119369,
#119370,#119371,#119372,#119373,#119374,#119375,#119376,#119377,#119378,
#119379,#119380,#119381,#119382,#119383,#119384,#119385,#119386,#119387,
#119388,#119389,#119390,#119391,#119392,#119393,#119394,#119395,#119396,
#119397,#119398,#119399,#119400,#119401,#119402,#119403,#119404,#119405,
#119406,#119407,#119408,#119409,#119410,#119411,#119412,#119413,#119414,
#119415,#119416,#119417,#119418,#119419,#119420,#119421,#119422,#119423,
#119424,#119425,#119426,#119427,#119428,#119429,#119430,#119431,#119432,
#119433,#119434,#119435,#119436,#119437,#119438,#119439,#119440,#119441,
#119442,#119443,#119444,#119445,#119446,#119447,#119448,#119449,#119450,
#119451,#119452,#119453,#119454,#119455,#119456,#119457,#119458),
 .UNSPECIFIED.,.F.,.F.,(4,3,3,3,3,3,3,3,3,3,3,3,3,3,3,3,3,3,3,3,3,3,3,3,
3,3,3,3,3,3,3,3,3,3,3,3,3,3,3,3,3,3,3,4),(1.56069854043547E-14,5.75254058078687E-5,
9.43969170597194E-5,0.000141595375581776,0.000188793834103832,0.000249656312679436,
0.000256609975500411,0.000283190751147944,0.000310812072825195,0.000315639691381858,
0.000362226839697051,0.000377587668192057,0.000401186897453085,0.000421836223056484,
0.000470800915515786,0.000520831592560459,0.000566381502280281,0.000584092675346895,
0.000589980731541309,0.000631279382748109,0.000681051397526921,0.000693227359558307,
0.000740999424618009,0.000755175336368506,0.000827747122221756,0.000904022142216579,
0.000916915413763789,0.00100146401715484,0.00109171690559973,0.00113276300454498,
0.00124661524211421,0.00131162946953304,0.00143878256639163,0.00151035067272145,
0.0016752355144538,0.00174156177925984,0.00192368018395185,0.0019661223022919,
0.0021651700366957,0.00219068282532396,0.0022655260090744,0.00251491548941541,
0.00279574761968473,0.00302070134542735),.UNSPECIFIED.);
#3173=B_SPLINE_CURVE_WITH_KNOTS('',3,(#119498,#119499,#119500,#119501,#119502,
#119503,#119504,#119505,#119506,#119507,#119508,#119509,#119510,#119511,
#119512,#119513,#119514,#119515,#119516,#119517,#119518,#119519,#119520,
#119521,#119522,#119523,#119524,#119525,#119526,#119527,#119528,#119529,
#119530,#119531,#119532,#119533,#119534,#119535,#119536,#119537,#119538,
#119539,#119540,#119541,#119542,#119543,#119544,#119545,#119546,#119547,
#119548,#119549,#119550,#119551,#119552,#119553,#119554,#119555,#119556,
#119557,#119558,#119559,#119560,#119561,#119562,#119563,#119564,#119565,
#119566,#119567,#119568,#119569,#119570,#119571,#119572,#119573,#119574,
#119575,#119576,#119577,#119578,#119579,#119580,#119581,#119582,#119583,
#119584,#119585,#119586,#119587,#119588,#119589,#119590,#119591,#119592,
#119593,#119594,#119595,#119596,#119597,#119598,#119599,#119600,#119601,
#119602,#119603,#119604,#119605,#119606,#119607,#119608,#119609,#119610,
#119611,#119612,#119613,#119614,#119615,#119616,#119617,#119618,#119619,
#119620,#119621,#119622,#119623,#119624,#119625,#119626,#119627,#119628,
#119629,#119630,#119631,#119632,#119633,#119634,#119635,#119636,#119637,
#119638,#119639,#119640,#119641,#119642,#119643,#119644,#119645),
 .UNSPECIFIED.,.F.,.F.,(4,3,3,3,3,3,3,3,3,3,3,3,3,3,3,3,3,3,3,3,3,3,3,3,
3,3,3,3,3,3,3,3,3,3,3,3,3,3,3,3,3,3,3,3,3,3,3,3,3,4),(3.46944695195361E-18,
0.000149090914331121,0.000294736548132291,0.000420370537597374,0.000565225645355567,
0.000759122229702836,0.000865127589738641,0.000902824582887067,0.00105328691346936,
0.00124949732051618,0.00129836756159795,0.00152210537027498,0.00157602814307065,
0.00182615552773746,0.0020110585225884,0.0020747196133147,0.00232067629407542,
0.00242187049294334,0.00251188903708564,0.00278817444885908,0.00295244683575739,
0.0030165877838826,0.0030791438149891,0.00335318140319631,0.00361195994128339,
0.00389451367402922,0.0040221170451768,0.00407588105303489,0.0043623197798196,
0.00455176367975294,0.00484033626376012,0.005027646306471,0.00506838420715896,
0.00538916700525617,0.00546286976528929,0.00553041093711809,0.00556393315329123,
0.00579074100794532,0.0059194057702114,0.00603317556776518,0.00605923950098966,
0.00636512998963521,0.00655482730704461,0.00681466776241269,0.00703870482905938,
0.00705050352165043,0.0073492844482973,0.00761092953071588,0.0079095843466827,
0.00804423409007487),.UNSPECIFIED.);
#3174=B_SPLINE_CURVE_WITH_KNOTS('',3,(#119646,#119647,#119648,#119649,#119650,
#119651,#119652,#119653,#119654,#119655,#119656,#119657,#119658,#119659,
#119660,#119661),.UNSPECIFIED.,.F.,.F.,(4,2,2,2,2,2,2,4),(0.,0.000358792439180812,
0.000718701374609878,0.00108095411843037,0.00121676944203281,0.00168774117877792,
0.00216171069304993,0.00243353888406562),.UNSPECIFIED.);
#3175=B_SPLINE_CURVE_WITH_KNOTS('',3,(#119675,#119676,#119677,#119678),
 .UNSPECIFIED.,.F.,.F.,(4,4),(0.00265565317213436,0.00562340271253046),
 .UNSPECIFIED.);
#3176=B_SPLINE_CURVE_WITH_KNOTS('',3,(#119679,#119680,#119681,#119682),
 .UNSPECIFIED.,.F.,.F.,(4,4),(1.68375088014428E-15,0.00269408835843611),
 .UNSPECIFIED.);
#3177=B_SPLINE_CURVE_WITH_KNOTS('',3,(#119702,#119703,#119704,#119705,#119706,
#119707,#119708,#119709,#119710,#119711,#119712,#119713,#119714,#119715,
#119716,#119717),.UNSPECIFIED.,.F.,.F.,(4,2,2,2,2,2,2,4),(5.86539092263945E-13,
0.00018869247461331,0.000386557974488958,0.000584423474364606,0.000774716385916675,
0.000957459934839352,0.00112871201106332,0.00116310838324522),
 .UNSPECIFIED.);
#3178=B_SPLINE_CURVE_WITH_KNOTS('',3,(#119720,#119721,#119722,#119723,#119724,
#119725,#119726,#119727,#119728,#119729,#119730,#119731,#119732,#119733,
#119734,#119735,#119736,#119737,#119738),.UNSPECIFIED.,.F.,.F.,(4,3,3,3,
3,3,4),(1.04083408558608E-17,7.76701842938665E-5,0.000162017451245378,0.000192901634070685,
0.000278706472251857,0.000362837830587883,0.000387490728288526),
 .UNSPECIFIED.);
#3179=B_SPLINE_CURVE_WITH_KNOTS('',3,(#119812,#119813,#119814,#119815),
 .UNSPECIFIED.,.F.,.F.,(4,4),(2.79715755706988E-17,0.00287962888131285),
 .UNSPECIFIED.);
#3180=B_SPLINE_CURVE_WITH_KNOTS('',3,(#119816,#119817,#119818,#119819,#119820,
#119821,#119822,#119823,#119824,#119825,#119826,#119827,#119828,#119829),
 .UNSPECIFIED.,.F.,.F.,(4,2,2,2,2,2,4),(1.38777878078145E-17,0.00169003079655639,
0.00253504619483455,0.00338006159311272,0.00422507699139088,0.00507009238966905,
0.00676012318622538),.UNSPECIFIED.);
#3181=B_SPLINE_CURVE_WITH_KNOTS('',3,(#119830,#119831,#119832,#119833,#119834,
#119835,#119836,#119837,#119838,#119839,#119840,#119841,#119842,#119843,
#119844,#119845,#119846,#119847,#119848,#119849,#119850,#119851,#119852,
#119853,#119854,#119855,#119856,#119857,#119858,#119859,#119860,#119861,
#119862,#119863),.UNSPECIFIED.,.F.,.F.,(4,3,3,3,3,3,3,3,3,3,3,4),(0.0013215598418632,
0.00206094954445575,0.00228907139205378,0.00251719079074122,0.00297342411269159,
0.00443981686027426,0.00479835077797914,0.00755807387868531,0.00844831644442838,
0.0137945879155074,0.0157487694042735,0.0262676159891515),.UNSPECIFIED.);
#3182=B_SPLINE_CURVE_WITH_KNOTS('',3,(#119866,#119867,#119868,#119869,#119870,
#119871,#119872,#119873,#119874,#119875,#119876,#119877,#119878,#119879,
#119880,#119881),.UNSPECIFIED.,.F.,.F.,(4,3,3,3,3,4),(0.0185151730061182,
0.0265387330617654,0.0280246862113231,0.0291518322108934,0.0364978152163566,
0.0397884914156695),.UNSPECIFIED.);
#3183=B_SPLINE_CURVE_WITH_KNOTS('',3,(#119902,#119903,#119904,#119905,#119906,
#119907,#119908,#119909,#119910,#119911),.UNSPECIFIED.,.F.,.F.,(4,2,2,2,
4),(2.77805660673261E-15,0.00175340674242069,0.0035068134848386,0.00526022022725652,
0.00701362696967443),.UNSPECIFIED.);
#3184=B_SPLINE_CURVE_WITH_KNOTS('',3,(#119912,#119913,#119914,#119915),
 .UNSPECIFIED.,.F.,.F.,(4,4),(2.79715755706988E-17,0.0029097769507946),
 .UNSPECIFIED.);
#3185=B_SPLINE_CURVE_WITH_KNOTS('',3,(#119933,#119934,#119935,#119936,#119937,
#119938,#119939,#119940,#119941,#119942,#119943,#119944,#119945,#119946,
#119947,#119948,#119949,#119950,#119951),.UNSPECIFIED.,.F.,.F.,(4,3,3,3,
3,3,4),(0.,0.000445857967670577,0.000891715935341153,0.00121072375617371,
0.00121933078696557,0.00186558281926683,0.00243866157393115),
 .UNSPECIFIED.);
#3186=B_SPLINE_CURVE_WITH_KNOTS('',3,(#119953,#119954,#119955,#119956,#119957,
#119958),.UNSPECIFIED.,.F.,.F.,(4,2,4),(0.000121745496626283,0.0124462870233571,
0.0220595906414672),.UNSPECIFIED.);
#3187=B_SPLINE_CURVE_WITH_KNOTS('',3,(#119959,#119960,#119961,#119962,#119963,
#119964,#119965,#119966,#119967,#119968,#119969,#119970,#119971,#119972,
#119973,#119974,#119975,#119976,#119977,#119978,#119979,#119980,#119981,
#119982,#119983,#119984,#119985,#119986,#119987,#119988,#119989,#119990,
#119991,#119992,#119993,#119994,#119995,#119996,#119997,#119998,#119999,
#120000,#120001,#120002,#120003,#120004,#120005,#120006,#120007,#120008,
#120009,#120010,#120011,#120012,#120013,#120014,#120015,#120016,#120017,
#120018,#120019,#120020,#120021,#120022,#120023,#120024,#120025,#120026,
#120027,#120028,#120029,#120030,#120031,#120032,#120033,#120034,#120035,
#120036,#120037,#120038,#120039,#120040),.UNSPECIFIED.,.F.,.F.,(4,3,3,3,
3,3,3,3,3,3,3,3,3,3,3,3,3,3,3,3,3,3,3,3,3,3,3,4),(1.22502881062693E-10,
0.000346743821177462,0.000412820328570584,0.000506402826215922,0.000542797045844236,
0.000658091362276445,0.000775856281185071,0.000814195568764055,0.000996510030857177,
0.00101319476175112,0.00108559409168387,0.00137810792905414,0.00153254079510139,
0.00162839113752351,0.00185908423960083,0.00187384240938925,0.00206783267888834,
0.00217118818336314,0.00246105004286984,0.0027587325193153,0.00306960423891327,
0.00318377426816196,0.00325678227504246,0.00358881025956416,0.00365045509034664,
0.00400284253001414,0.00406427909659326,0.00434237636672175),
 .UNSPECIFIED.);
#3188=B_SPLINE_CURVE_WITH_KNOTS('',3,(#120058,#120059,#120060,#120061),
 .UNSPECIFIED.,.F.,.F.,(4,4),(0.000117830512256866,0.0077510415549534),
 .UNSPECIFIED.);
#3189=B_SPLINE_CURVE_WITH_KNOTS('',3,(#120063,#120064,#120065,#120066,#120067,
#120068,#120069,#120070,#120071,#120072,#120073,#120074,#120075,#120076,
#120077,#120078,#120079,#120080),.UNSPECIFIED.,.F.,.F.,(4,2,2,2,2,2,2,2,
4),(0.,0.00487284213434738,0.00974568426869476,0.0109638948022816,0.0121821053358684,
0.0146185264030422,0.015836736936629,0.0170549474702159,0.0194913685373897),
 .UNSPECIFIED.);
#3190=B_SPLINE_CURVE_WITH_KNOTS('',3,(#120081,#120082,#120083,#120084),
 .UNSPECIFIED.,.F.,.F.,(4,4),(0.,0.0134419974670115),.UNSPECIFIED.);
#3191=B_SPLINE_CURVE_WITH_KNOTS('',3,(#120119,#120120,#120121,#120122,#120123,
#120124,#120125,#120126,#120127,#120128),.UNSPECIFIED.,.F.,.F.,(4,2,2,2,
4),(3.24217810071203,3.64977950313072,4.05738090554941,4.46498230796809,
4.87258371038678),.UNSPECIFIED.);
#3192=B_SPLINE_CURVE_WITH_KNOTS('',3,(#120161,#120162,#120163,#120164,#120165,
#120166,#120167,#120168,#120169,#120170),.UNSPECIFIED.,.F.,.F.,(4,2,2,2,
4),(3.24217810071203,3.64977950313072,4.05738090554941,4.46498230796809,
4.87258371038678),.UNSPECIFIED.);
#3193=B_SPLINE_CURVE_WITH_KNOTS('',3,(#120203,#120204,#120205,#120206,#120207,
#120208),.UNSPECIFIED.,.F.,.F.,(4,2,4),(0.,0.00137508137644337,0.00275016275288675),
 .UNSPECIFIED.);
#3194=B_SPLINE_CURVE_WITH_KNOTS('',3,(#120248,#120249,#120250,#120251,#120252,
#120253,#120254,#120255,#120256,#120257,#120258,#120259,#120260,#120261,
#120262,#120263,#120264,#120265,#120266),.UNSPECIFIED.,.F.,.F.,(4,3,3,3,
3,3,4),(3.46944695195361E-18,0.00106161070925849,0.00194978541777785,0.0029246781266668,
0.00389957083555575,0.00584935625333372,0.00779914167111169),
 .UNSPECIFIED.);
#3195=B_SPLINE_CURVE_WITH_KNOTS('',3,(#120279,#120280,#120281,#120282,#120283,
#120284,#120285,#120286,#120287,#120288),.UNSPECIFIED.,.F.,.F.,(4,3,3,4),
(5.59431511413976E-17,0.00796766295455268,0.0165285383534441,0.0228896105935566),
 .UNSPECIFIED.);
#3196=B_SPLINE_CURVE_WITH_KNOTS('',3,(#120316,#120317,#120318,#120319,#120320,
#120321,#120322,#120323),.UNSPECIFIED.,.F.,.F.,(4,2,2,4),(0.,0.00851962535270701,
0.016401010603131,0.0224927779212979),.UNSPECIFIED.);
#3197=B_SPLINE_CURVE_WITH_KNOTS('',3,(#120378,#120379,#120380,#120381,#120382,
#120383,#120384,#120385,#120386,#120387,#120388,#120389,#120390,#120391,
#120392,#120393,#120394,#120395,#120396,#120397,#120398,#120399,#120400,
#120401,#120402,#120403,#120404,#120405,#120406,#120407,#120408,#120409,
#120410,#120411,#120412,#120413,#120414,#120415,#120416,#120417,#120418,
#120419,#120420,#120421,#120422,#120423,#120424,#120425,#120426,#120427,
#120428,#120429,#120430,#120431,#120432,#120433,#120434,#120435,#120436,
#120437,#120438,#120439,#120440,#120441,#120442,#120443,#120444,#120445,
#120446,#120447,#120448,#120449,#120450,#120451,#120452,#120453,#120454,
#120455,#120456,#120457,#120458,#120459,#120460,#120461,#120462,#120463,
#120464,#120465,#120466,#120467,#120468,#120469,#120470,#120471),
 .UNSPECIFIED.,.F.,.F.,(4,3,3,3,3,3,3,3,3,3,3,3,3,3,3,3,3,3,3,3,3,3,3,3,
3,3,3,3,3,3,3,4),(0.,0.000352616544936399,0.000700818950436364,0.00104902135593633,
0.00107044586418613,0.00148646363038347,0.00158781266058781,0.00160566879627919,
0.00195660149246272,0.00212660810950694,0.00214089172837225,0.00252393284872548,
0.00266540321699114,0.00267611466046532,0.00288687426459715,0.00293479699089695,
0.00294372612651186,0.00312096272809173,0.00320419503678189,0.0032113375925584,
0.00347894905860494,0.00371258958560366,0.00374299014740398,0.00374656052465148,
0.00384625632509708,0.00388036625767474,0.00398727770705153,0.00401694119100646,
0.00412051559575125,0.00414797772372128,0.00425372296228125,0.00428178345674455),
 .UNSPECIFIED.);
#3198=B_SPLINE_CURVE_WITH_KNOTS('',3,(#120512,#120513,#120514,#120515,#120516,
#120517,#120518,#120519,#120520,#120521,#120522,#120523,#120524,#120525,
#120526,#120527,#120528,#120529,#120530,#120531,#120532,#120533,#120534,
#120535,#120536,#120537,#120538,#120539,#120540,#120541,#120542),
 .UNSPECIFIED.,.F.,.F.,(4,3,3,3,3,3,3,3,3,3,4),(0.,0.000182621080952088,
0.000349922622671828,0.000365242161904177,0.000730484323808353,0.000913105404771699,
0.00109572648571253,0.00120672735486978,0.00132108310032419,0.00143683931287545,
0.00146096864761671),.UNSPECIFIED.);
#3199=B_SPLINE_CURVE_WITH_KNOTS('',3,(#120555,#120556,#120557,#120558),
 .UNSPECIFIED.,.F.,.F.,(4,4),(6.93889390390723E-17,0.00538666526703778),
 .UNSPECIFIED.);
#3200=B_SPLINE_CURVE_WITH_KNOTS('',3,(#120573,#120574,#120575,#120576),
 .UNSPECIFIED.,.F.,.F.,(4,4),(1.04083408558608E-17,0.00766063332956904),
 .UNSPECIFIED.);
#3201=B_SPLINE_CURVE_WITH_KNOTS('',3,(#120590,#120591,#120592,#120593),
 .UNSPECIFIED.,.F.,.F.,(4,4),(1.04083408558608E-17,0.00766063332956904),
 .UNSPECIFIED.);
#3202=B_SPLINE_CURVE_WITH_KNOTS('',3,(#120609,#120610,#120611,#120612),
 .UNSPECIFIED.,.F.,.F.,(4,4),(6.93889390390723E-17,0.00538666526703778),
 .UNSPECIFIED.);
#3203=B_SPLINE_CURVE_WITH_KNOTS('',3,(#120651,#120652,#120653,#120654,#120655,
#120656,#120657,#120658,#120659,#120660,#120661,#120662,#120663,#120664,
#120665,#120666,#120667,#120668,#120669,#120670,#120671,#120672,#120673,
#120674,#120675,#120676,#120677,#120678,#120679,#120680,#120681),
 .UNSPECIFIED.,.F.,.F.,(4,3,3,3,3,3,3,3,3,3,4),(0.,0.000182621080952096,
0.000349922622609162,0.000365242161904191,0.000730484323808383,0.00091310540477146,
0.00109572648571257,0.00120672735492086,0.00132108310036211,0.00143683931279548,
0.00146096864761677),.UNSPECIFIED.);
#3204=B_SPLINE_CURVE_WITH_KNOTS('',3,(#120731,#120732,#120733,#120734,#120735,
#120736,#120737,#120738,#120739,#120740),.UNSPECIFIED.,.F.,.F.,(4,2,2,2,
4),(2.2701899584317,2.64752455359557,3.02485914875943,3.40219374392329,
3.77952833908715),.UNSPECIFIED.);
#3205=B_SPLINE_CURVE_WITH_KNOTS('',3,(#120775,#120776,#120777,#120778,#120779,
#120780,#120781,#120782,#120783,#120784),.UNSPECIFIED.,.F.,.F.,(4,2,2,2,
4),(0.100585447122376,0.508186849541061,0.915788251959747,1.32338965437843,
1.73099105679712),.UNSPECIFIED.);
#3206=B_SPLINE_CURVE_WITH_KNOTS('',3,(#120817,#120818,#120819,#120820,#120821,
#120822,#120823,#120824,#120825,#120826),.UNSPECIFIED.,.F.,.F.,(4,2,2,2,
4),(1.41060159679267,1.81820299921136,2.22580440163005,2.63340580404873,
3.04100720646742),.UNSPECIFIED.);
#3207=B_SPLINE_CURVE_WITH_KNOTS('',3,(#120869,#120870,#120871,#120872,#120873,
#120874,#120875,#120876,#120877,#120878),.UNSPECIFIED.,.F.,.F.,(4,2,2,2,
4),(1.41060159679267,1.81820299921136,2.22580440163005,2.63340580404873,
3.04100720646742),.UNSPECIFIED.);
#3208=B_SPLINE_CURVE_WITH_KNOTS('',3,(#120911,#120912,#120913,#120914,#120915,
#120916,#120917,#120918,#120919,#120920),.UNSPECIFIED.,.F.,.F.,(4,2,2,2,
4),(0.100585447122376,0.508186849541061,0.915788251959747,1.32338965437843,
1.73099105679712),.UNSPECIFIED.);
#3209=B_SPLINE_CURVE_WITH_KNOTS('',3,(#120957,#120958,#120959,#120960,#120961,
#120962,#120963,#120964,#120965,#120966),.UNSPECIFIED.,.F.,.F.,(4,2,2,2,
4),(2.2701899584317,2.64752455359557,3.02485914875943,3.40219374392329,
3.77952833908715),.UNSPECIFIED.);
#3210=B_SPLINE_CURVE_WITH_KNOTS('',3,(#121038,#121039,#121040,#121041,#121042,
#121043,#121044,#121045,#121046,#121047,#121048,#121049,#121050,#121051,
#121052,#121053,#121054,#121055,#121056,#121057),.UNSPECIFIED.,.F.,.F.,
(4,2,2,2,2,2,2,2,2,4),(0.,0.00252995433333747,0.00379493150000619,0.00505990866667492,
0.00758986300001234,0.00885484016668103,0.0101198173333497,0.0151797260000244,
0.0177096803333618,0.0202396346666991),.UNSPECIFIED.);
#3211=B_SPLINE_CURVE_WITH_KNOTS('',3,(#121073,#121074,#121075,#121076),
 .UNSPECIFIED.,.F.,.F.,(4,4),(0.,0.00273778075492471),.UNSPECIFIED.);
#3212=B_SPLINE_CURVE_WITH_KNOTS('',3,(#121144,#121145,#121146,#121147,#121148,
#121149,#121150,#121151,#121152,#121153,#121154,#121155,#121156,#121157,
#121158,#121159,#121160,#121161,#121162,#121163,#121164,#121165,#121166,
#121167,#121168,#121169,#121170,#121171,#121172,#121173,#121174,#121175,
#121176,#121177,#121178,#121179,#121180,#121181,#121182,#121183,#121184,
#121185,#121186,#121187,#121188,#121189,#121190,#121191,#121192,#121193,
#121194,#121195,#121196,#121197,#121198,#121199,#121200,#121201,#121202,
#121203,#121204,#121205,#121206,#121207,#121208,#121209),.UNSPECIFIED.,
 .F.,.F.,(4,2,2,2,2,2,2,2,2,2,2,2,2,2,2,2,2,2,2,2,2,2,2,2,2,2,2,2,2,2,2,
2,4),(0.,0.000829776635683495,0.00120730915684466,0.00127789300124393,0.00169864260718804,
0.00181096373526695,0.00191095691477999,0.00229328454172786,0.00241461831368924,
0.00253793611642874,0.00293668221211213,0.00315895109528029,0.00362192747053382,
0.00377360451148864,0.00419942997581982,0.0042255820489561,0.00451049173773271,
0.00480079771323043,0.00482923662737838,0.00498384882887613,0.00561223575622893,
0.00603654578422287,0.0061730935511427,0.00660736496724736,0.00664020036264511,
0.00694614596252084,0.00724385494106734,0.00734405810639449,0.00803870580660419,
0.00845116409791178,0.00850470903752642,0.00919069953430434,0.00965847325475623),
 .UNSPECIFIED.);
#3213=B_SPLINE_CURVE_WITH_KNOTS('',3,(#121254,#121255,#121256,#121257,#121258,
#121259,#121260,#121261,#121262,#121263,#121264,#121265,#121266,#121267,
#121268,#121269,#121270,#121271,#121272,#121273,#121274,#121275,#121276,
#121277,#121278,#121279,#121280,#121281,#121282,#121283,#121284,#121285,
#121286,#121287,#121288,#121289,#121290,#121291,#121292,#121293,#121294,
#121295,#121296,#121297,#121298,#121299),.UNSPECIFIED.,.F.,.F.,(4,3,3,3,
3,3,3,3,3,3,3,3,3,3,3,4),(3.07217519580389E-16,0.00116914640216137,0.00180610621829955,
0.00185880718873062,0.00238963635256596,0.00274449296154036,0.00278821078309576,
0.0036834200015997,0.00371761437746089,0.00448213731764664,0.00462291900711806,
0.00536724079147408,0.00556207346551636,0.00557642156619119,0.00654367449993699,
0.00743522875492149),.UNSPECIFIED.);
#3214=B_SPLINE_CURVE_WITH_KNOTS('',3,(#121331,#121332,#121333,#121334,#121335,
#121336,#121337,#121338),.UNSPECIFIED.,.F.,.F.,(4,2,2,4),(9.4941211400626E-16,
0.00117633616928552,0.0022120566513304,0.00270784262776056),
 .UNSPECIFIED.);
#3215=B_SPLINE_CURVE_WITH_KNOTS('',3,(#121353,#121354,#121355,#121356,#121357,
#121358,#121359,#121360),.UNSPECIFIED.,.F.,.F.,(4,2,2,4),(0.,0.000854327899959589,
0.00178080714114238,0.00266932781304469),.UNSPECIFIED.);
#3216=B_SPLINE_CURVE_WITH_KNOTS('',3,(#121380,#121381,#121382,#121383,#121384,
#121385),.UNSPECIFIED.,.F.,.F.,(4,2,4),(0.000462113442858171,0.00179498780842998,
0.00312786217400179),.UNSPECIFIED.);
#3217=B_SPLINE_CURVE_WITH_KNOTS('',3,(#121417,#121418,#121419,#121420,#121421,
#121422,#121423,#121424,#121425,#121426),.UNSPECIFIED.,.F.,.F.,(4,2,2,2,
4),(1.4304896245382E-17,0.00188538217554734,0.00377076435109467,0.005656146526642,
0.00754152870218933),.UNSPECIFIED.);
#3218=B_SPLINE_CURVE_WITH_KNOTS('',3,(#121441,#121442,#121443,#121444),
 .UNSPECIFIED.,.F.,.F.,(4,4),(0.,0.013446567251915),.UNSPECIFIED.);
#3219=B_SPLINE_CURVE_WITH_KNOTS('',3,(#121487,#121488,#121489,#121490,#121491,
#121492,#121493,#121494,#121495,#121496,#121497,#121498,#121499,#121500,
#121501,#121502,#121503,#121504,#121505),.UNSPECIFIED.,.F.,.F.,(4,3,3,3,
3,3,4),(1.38777878078145E-17,0.0012827626535302,0.00256552530706039,0.00320690663382552,
0.00384828796059065,0.00448966928735577,0.0051310506141209),
 .UNSPECIFIED.);
#3220=B_SPLINE_CURVE_WITH_KNOTS('',3,(#121532,#121533,#121534,#121535,#121536,
#121537,#121538,#121539),.UNSPECIFIED.,.F.,.F.,(4,2,2,4),(0.,0.00851962535270613,
0.016401010603158,0.0224927779212979),.UNSPECIFIED.);
#3221=B_SPLINE_CURVE_WITH_KNOTS('',3,(#121568,#121569,#121570,#121571,#121572,
#121573,#121574,#121575,#121576,#121577),.UNSPECIFIED.,.F.,.F.,(4,3,3,4),
(5.59431511413976E-17,0.00796766308825484,0.0165285390159787,0.0228896105935566),
 .UNSPECIFIED.);
#3222=B_SPLINE_CURVE_WITH_KNOTS('',3,(#121616,#121617,#121618,#121619,#121620,
#121621,#121622,#121623,#121624,#121625,#121626,#121627,#121628,#121629,
#121630,#121631,#121632,#121633,#121634),.UNSPECIFIED.,.F.,.F.,(4,3,3,3,
3,3,4),(3.46944695195361E-18,0.00106161070669777,0.00194978541777785,0.0029246781266668,
0.00389957083555575,0.00584935625333372,0.00779914167111169),
 .UNSPECIFIED.);
#3223=B_SPLINE_CURVE_WITH_KNOTS('',3,(#121649,#121650,#121651,#121652,#121653,
#121654),.UNSPECIFIED.,.F.,.F.,(4,2,4),(0.,0.00137508137644337,0.00275016275288675),
 .UNSPECIFIED.);
#3224=B_SPLINE_CURVE_WITH_KNOTS('',3,(#121709,#121710,#121711,#121712,#121713,
#121714,#121715,#121716,#121717,#121718,#121719,#121720,#121721,#121722,
#121723,#121724,#121725,#121726,#121727,#121728,#121729,#121730,#121731,
#121732,#121733,#121734,#121735,#121736,#121737,#121738,#121739,#121740,
#121741,#121742,#121743,#121744,#121745,#121746,#121747,#121748,#121749,
#121750,#121751,#121752,#121753,#121754,#121755,#121756,#121757,#121758,
#121759,#121760,#121761,#121762,#121763,#121764,#121765,#121766,#121767,
#121768,#121769,#121770,#121771,#121772,#121773,#121774,#121775,#121776,
#121777,#121778,#121779,#121780,#121781,#121782,#121783,#121784,#121785,
#121786,#121787,#121788,#121789,#121790,#121791,#121792,#121793,#121794,
#121795,#121796,#121797,#121798,#121799,#121800,#121801,#121802),
 .UNSPECIFIED.,.F.,.F.,(4,3,3,3,3,3,3,3,3,3,3,3,3,3,3,3,3,3,3,3,3,3,3,3,
3,3,3,3,3,3,3,4),(0.,0.00035261654571036,0.000700818950823345,0.00104902135593633,
0.00107044586418613,0.00148646363042139,0.00158781266058783,0.00160566879627919,
0.00195660149245322,0.00212660810950694,0.00214089172837225,0.00252393284872482,
0.00266540321699114,0.00267611466046532,0.0028868742645979,0.00293479699089695,
0.00294372612651186,0.00312096272809373,0.00320419503678189,0.0032113375925584,
0.00347894905860494,0.00371258958560514,0.00374299014740397,0.00374656052465148,
0.0038462563250996,0.00388036625767474,0.00398727770701922,0.00401694119102478,
0.00412051559576931,0.00414797772372128,0.00425372296228146,0.00428178345674455),
 .UNSPECIFIED.);
#3225=B_SPLINE_CURVE_WITH_KNOTS('',3,(#121859,#121860,#121861,#121862,#121863,
#121864,#121865,#121866,#121867,#121868,#121869,#121870,#121871,#121872,
#121873,#121874,#121875,#121876,#121877,#121878),.UNSPECIFIED.,.F.,.F.,
(4,2,2,2,2,2,2,2,2,4),(0.,0.00252995433333742,0.00379493150000614,0.00505990866667485,
0.00758986300001226,0.00885484016668095,0.0101198173333496,0.0151797260000244,
0.0177096803333617,0.0202396346666991),.UNSPECIFIED.);
#3226=B_SPLINE_CURVE_WITH_KNOTS('',3,(#121923,#121924,#121925,#121926,#121927,
#121928,#121929,#121930,#121931,#121932,#121933,#121934,#121935,#121936,
#121937,#121938,#121939,#121940,#121941,#121942,#121943,#121944,#121945,
#121946,#121947,#121948,#121949,#121950,#121951,#121952,#121953,#121954,
#121955,#121956,#121957,#121958,#121959,#121960,#121961,#121962,#121963,
#121964,#121965,#121966,#121967,#121968),.UNSPECIFIED.,.F.,.F.,(4,3,3,3,
3,3,3,3,3,3,3,3,3,3,3,4),(3.07217519580389E-16,0.00116914640498102,0.00180610621829955,
0.00185880718873062,0.0023896363526174,0.00274449296154036,0.00278821078309576,
0.0036834200015997,0.00371761437746089,0.00448213731764637,0.00462291900711806,
0.00536724079147326,0.00556207346551636,0.00557642156619119,0.00654367449974225,
0.00743522875492149),.UNSPECIFIED.);
#3227=B_SPLINE_CURVE_WITH_KNOTS('',3,(#122037,#122038,#122039,#122040,#122041,
#122042,#122043,#122044,#122045,#122046,#122047,#122048,#122049,#122050,
#122051,#122052,#122053,#122054,#122055,#122056,#122057,#122058,#122059,
#122060,#122061,#122062,#122063,#122064,#122065,#122066,#122067,#122068,
#122069,#122070,#122071,#122072,#122073,#122074,#122075,#122076,#122077,
#122078,#122079,#122080,#122081,#122082,#122083,#122084,#122085,#122086,
#122087,#122088,#122089,#122090,#122091,#122092,#122093,#122094,#122095,
#122096,#122097,#122098,#122099,#122100,#122101,#122102),.UNSPECIFIED.,
 .F.,.F.,(4,2,2,2,2,2,2,2,2,2,2,2,2,2,2,2,2,2,2,2,2,2,2,2,2,2,2,2,2,2,2,
2,4),(0.,0.000829776638750318,0.00120730915684461,0.0012778930012439,0.00169864260746862,
0.00181096373526688,0.00191095691477989,0.00229328454159423,0.00241461831368915,
0.00253793611642835,0.00293668221192728,0.00315895109527926,0.00362192747053368,
0.00377360451148843,0.0041994299760947,0.00422558204895594,0.00451049173769847,
0.00480079771318111,0.0048292366273782,0.0049838488288757,0.00561223575690383,
0.00603654578422274,0.00617309355114259,0.00660736496725354,0.006640200362645,
0.00694614596251793,0.00724385494106725,0.00734405810639443,0.00803870580735033,
0.00845116409791174,0.00850470903752638,0.00919069953432524,0.00965847325475623),
 .UNSPECIFIED.);
#3228=B_SPLINE_CURVE_WITH_KNOTS('',3,(#122117,#122118,#122119,#122120),
 .UNSPECIFIED.,.F.,.F.,(4,4),(0.,0.00273778075492471),.UNSPECIFIED.);
#3229=B_SPLINE_CURVE_WITH_KNOTS('',3,(#122149,#122150,#122151,#122152,#122153,
#122154,#122155,#122156),.UNSPECIFIED.,.F.,.F.,(4,2,2,4),(0.,0.000854327899959365,
0.00178080714114225,0.00266932781304469),.UNSPECIFIED.);
#3230=B_SPLINE_CURVE_WITH_KNOTS('',3,(#122172,#122173,#122174,#122175,#122176,
#122177,#122178,#122179),.UNSPECIFIED.,.F.,.F.,(4,2,2,4),(9.4941211400626E-16,
0.00117633616920987,0.00221205665118815,0.00270784262776056),
 .UNSPECIFIED.);
#3231=B_SPLINE_CURVE_WITH_KNOTS('',3,(#122212,#122213,#122214,#122215,#122216,
#122217,#122218,#122219,#122220,#122221),.UNSPECIFIED.,.F.,.F.,(4,2,2,2,
4),(1.4304896245382E-17,0.00188538217554734,0.00377076435109467,0.005656146526642,
0.00754152870218933),.UNSPECIFIED.);
#3232=B_SPLINE_CURVE_WITH_KNOTS('',3,(#122241,#122242,#122243,#122244,#122245,
#122246),.UNSPECIFIED.,.F.,.F.,(4,2,4),(0.000462113442858171,0.00179498780842998,
0.00312786217400179),.UNSPECIFIED.);
#3233=B_SPLINE_CURVE_WITH_KNOTS('',3,(#122292,#122293,#122294,#122295,#122296,
#122297,#122298,#122299,#122300,#122301,#122302,#122303,#122304,#122305,
#122306,#122307,#122308,#122309,#122310),.UNSPECIFIED.,.F.,.F.,(4,3,3,3,
3,3,4),(1.38777878078145E-17,0.00128276265353024,0.00256552530706046,0.00320690663382557,
0.00384828796059068,0.00448966928735579,0.00513105061412091),
 .UNSPECIFIED.);
#3234=B_SPLINE_CURVE_WITH_KNOTS('',3,(#122323,#122324,#122325,#122326),
 .UNSPECIFIED.,.F.,.F.,(4,4),(0.,0.013446567251915),.UNSPECIFIED.);
#3235=B_SPLINE_CURVE_WITH_KNOTS('',3,(#122569,#122570,#122571,#122572,#122573,
#122574,#122575,#122576,#122577,#122578,#122579,#122580,#122581,#122582,
#122583,#122584,#122585,#122586,#122587,#122588,#122589,#122590,#122591,
#122592,#122593,#122594,#122595,#122596,#122597,#122598,#122599,#122600,
#122601,#122602,#122603,#122604,#122605,#122606,#122607,#122608,#122609,
#122610),.UNSPECIFIED.,.F.,.F.,(4,2,2,2,2,2,2,2,2,2,2,2,2,2,2,2,2,2,2,2,
4),(-10.1267016063352,-9.75788407919485,-9.27643777019166,-8.63380318053889,
-7.88381872675819,-7.12910550020722,-6.8665782689324,-6.12873989097144,
-5.94580582759464,-5.57742201138532,-5.06254041064299,-4.70191474558424,
-4.34623013407789,-3.68241903949079,-3.32318722993684,-2.64636400663218,
-2.28101025120713,-1.56894282387558,-1.21081467353981,-0.588276068980393,
-1.00000000990974E-6),.UNSPECIFIED.);
#3236=B_SPLINE_CURVE_WITH_KNOTS('',3,(#122614,#122615,#122616,#122617,#122618,
#122619,#122620,#122621,#122622,#122623,#122624,#122625,#122626,#122627,
#122628,#122629,#122630,#122631,#122632,#122633,#122634,#122635,#122636,
#122637,#122638,#122639,#122640,#122641,#122642,#122643,#122644,#122645,
#122646,#122647,#122648,#122649,#122650,#122651,#122652,#122653,#122654,
#122655,#122656,#122657,#122658,#122659,#122660,#122661,#122662,#122663,
#122664,#122665,#122666,#122667,#122668),.UNSPECIFIED.,.F.,.F.,(4,3,3,3,
3,3,3,3,3,3,3,3,3,3,3,3,3,3,4),(0.,0.0563942340586104,0.114176942527357,
0.172814559614641,0.232744131876565,0.25,0.305424698844705,0.359354197414897,
0.411322390324014,0.46329058323313,0.5,0.565036074484878,0.629790706447404,
0.694334541388125,0.758734544124173,0.823044614854964,0.887362973882762,
0.951796391528356,0.999999999698629),.UNSPECIFIED.);
#3237=B_SPLINE_CURVE_WITH_KNOTS('',3,(#122670,#122671,#122672,#122673,#122674,
#122675,#122676,#122677,#122678,#122679,#122680,#122681,#122682,#122683,
#122684,#122685,#122686,#122687,#122688),.UNSPECIFIED.,.F.,.F.,(4,3,3,3,
3,3,4),(7.69135839119188E-8,0.170161731501836,0.25,0.451552693636353,0.5,
0.754213809952836,1.),.UNSPECIFIED.);
#3238=B_SPLINE_CURVE_WITH_KNOTS('',3,(#122690,#122691,#122692,#122693,#122694,
#122695,#122696,#122697,#122698,#122699,#122700,#122701,#122702,#122703,
#122704,#122705,#122706,#122707,#122708,#122709,#122710,#122711,#122712,
#122713,#122714,#122715,#122716,#122717,#122718,#122719,#122720,#122721,
#122722,#122723,#122724,#122725,#122726,#122727,#122728,#122729,#122730,
#122731,#122732,#122733,#122734,#122735,#122736,#122737,#122738,#122739,
#122740,#122741,#122742,#122743,#122744,#122745,#122746,#122747,#122748,
#122749,#122750,#122751,#122752,#122753,#122754,#122755,#122756,#122757,
#122758,#122759,#122760,#122761,#122762,#122763,#122764,#122765,#122766,
#122767,#122768,#122769,#122770,#122771,#122772,#122773,#122774,#122775,
#122776,#122777,#122778,#122779,#122780,#122781,#122782,#122783,#122784,
#122785,#122786,#122787,#122788,#122789,#122790,#122791,#122792,#122793,
#122794,#122795,#122796,#122797,#122798,#122799,#122800,#122801,#122802,
#122803,#122804,#122805,#122806,#122807,#122808,#122809,#122810,#122811,
#122812,#122813,#122814,#122815,#122816,#122817,#122818,#122819,#122820,
#122821,#122822,#122823,#122824,#122825,#122826,#122827,#122828,#122829,
#122830,#122831,#122832,#122833,#122834,#122835,#122836,#122837,#122838,
#122839,#122840,#122841,#122842,#122843,#122844,#122845,#122846,#122847,
#122848,#122849,#122850,#122851,#122852,#122853,#122854,#122855,#122856,
#122857,#122858,#122859,#122860,#122861,#122862,#122863,#122864,#122865,
#122866,#122867,#122868,#122869,#122870,#122871,#122872,#122873,#122874,
#122875,#122876,#122877,#122878,#122879,#122880,#122881,#122882),
 .UNSPECIFIED.,.F.,.F.,(4,3,3,3,3,3,3,3,3,3,3,3,3,3,3,3,3,3,3,3,3,3,3,3,
3,3,3,3,3,3,3,3,3,3,3,3,3,3,3,3,3,3,3,3,3,3,3,3,3,3,3,3,3,3,3,3,3,3,3,3,
3,3,3,3,4),(1.16963913491522E-10,0.0210511209362862,0.0405466815232908,
0.0583861305667815,0.0625,0.0793433477551963,0.0964237704087912,0.11396831380928,
0.125,0.141841561747426,0.145192432098945,0.162175588106468,0.179657181934172,
0.1875,0.204870566989849,0.222640953522091,0.231147168498995,0.248693352915307,
0.25,0.269295192556091,0.288117611048795,0.30622054198907,0.3125,0.316527775914055,
0.338315321352084,0.361673109258189,0.375,0.391633480692847,0.401509197259494,
0.418048428953519,0.422339546293324,0.4375,0.467113064998718,0.486287594896093,
0.5,0.527480757073201,0.555233569428423,0.5625,0.571036705714439,0.601663633186873,
0.625,0.641949952793535,0.655922806520856,0.672897541068245,0.6875,0.708422868319686,
0.728336638713929,0.741135796751589,0.75,0.771975908725613,0.795136800190177,
0.8125,0.826854450028835,0.854492152171991,0.875,0.890709539803081,0.906082085424305,
0.913319649690838,0.928581464953661,0.9375,0.953125,0.968260381687541,0.983136337487821,
0.997652974958278,1.),.UNSPECIFIED.);
#3239=B_SPLINE_CURVE_WITH_KNOTS('',3,(#122884,#122885,#122886,#122887,#122888,
#122889,#122890,#122891,#122892,#122893),.UNSPECIFIED.,.F.,.F.,(4,3,3,4),
(0.,0.387777290843166,0.786770508429267,0.999999044850369),
 .UNSPECIFIED.);
#3240=B_SPLINE_CURVE_WITH_KNOTS('',3,(#122942,#122943,#122944,#122945,#122946,
#122947,#122948,#122949,#122950,#122951,#122952,#122953,#122954,#122955,
#122956,#122957,#122958,#122959,#122960,#122961,#122962,#122963,#122964,
#122965,#122966,#122967,#122968,#122969),.UNSPECIFIED.,.F.,.F.,(4,3,3,3,
3,3,3,3,3,4),(0.,0.13436858269299,0.20716346893467,0.342351053565554,0.47669562911871,
0.5,0.603598480861528,0.755250592381534,0.9055666135287,0.999999863136496),
 .UNSPECIFIED.);
#3241=B_SPLINE_CURVE_WITH_KNOTS('',3,(#122971,#122972,#122973,#122974,#122975,
#122976,#122977,#122978,#122979,#122980,#122981,#122982,#122983,#122984,
#122985,#122986,#122987,#122988,#122989,#122990,#122991,#122992,#122993,
#122994,#122995,#122996,#122997,#122998,#122999,#123000,#123001,#123002,
#123003,#123004,#123005,#123006,#123007,#123008,#123009,#123010,#123011,
#123012,#123013,#123014,#123015,#123016,#123017,#123018,#123019,#123020,
#123021,#123022,#123023,#123024,#123025,#123026,#123027,#123028,#123029,
#123030,#123031,#123032,#123033,#123034),.UNSPECIFIED.,.F.,.F.,(4,3,3,3,
3,3,3,3,3,3,3,3,3,3,3,3,3,3,3,3,3,4),(6.88370663669876E-8,0.0444086760677568,
0.0900798517488625,0.135985490751902,0.181345734058126,0.219135861436517,
0.25,0.3088819438861,0.367857140570724,0.426692458057562,0.4855277755444,
0.5,0.56667864411443,0.633391373327197,0.698214995477089,0.75,0.7519388950853,
0.807591823019996,0.86497617797827,0.922395501918632,0.978758257006718,
1.),.UNSPECIFIED.);
#3242=B_SPLINE_CURVE_WITH_KNOTS('',3,(#123038,#123039,#123040,#123041,#123042,
#123043,#123044),.UNSPECIFIED.,.F.,.F.,(4,1,1,1,4),(0.,0.25,0.5,0.75,1.),
 .UNSPECIFIED.);
#3243=B_SPLINE_CURVE_WITH_KNOTS('',3,(#123046,#123047,#123048,#123049,#123050,
#123051,#123052),.UNSPECIFIED.,.F.,.F.,(4,1,1,1,4),(0.,0.25,0.5,0.75,1.),
 .UNSPECIFIED.);
#3244=B_SPLINE_CURVE_WITH_KNOTS('',3,(#123106,#123107,#123108,#123109,#123110,
#123111,#123112,#123113,#123114,#123115,#123116,#123117,#123118,#123119,
#123120,#123121,#123122,#123123,#123124,#123125,#123126,#123127,#123128,
#123129,#123130,#123131,#123132,#123133,#123134,#123135,#123136,#123137,
#123138,#123139,#123140,#123141,#123142,#123143,#123144,#123145,#123146,
#123147,#123148,#123149,#123150,#123151,#123152,#123153,#123154,#123155,
#123156,#123157,#123158,#123159,#123160,#123161,#123162,#123163,#123164,
#123165,#123166,#123167,#123168,#123169,#123170,#123171),.UNSPECIFIED.,
 .F.,.F.,(4,2,2,2,2,2,2,2,2,2,2,2,2,2,2,2,2,2,2,2,2,2,2,2,2,2,2,2,2,2,2,
2,4),(0.00100696398809423,0.156002491834179,0.238392476424109,0.283304927215802,
0.323632015989262,0.376282374973622,0.5080509442885,0.598123444279945,0.791327841736635,
0.902190894403908,0.958165669881243,0.998765611839985,1.04342655692768,
1.15548150132835,1.24748280484904,1.31952013900875,1.40874465822148,1.450518218924,
1.48421098804733,1.52314015535271,1.59825289738601,1.7083888310682,1.82901014107785,
1.85932926381733,1.87980842078271,1.90448581088429,1.95531772009048,2.03548442735393,
2.15072784966272,2.35581741355929,2.45381024616807,2.54817123024833,2.65666075890353),
 .UNSPECIFIED.);
#3245=B_SPLINE_CURVE_WITH_KNOTS('',3,(#123175,#123176,#123177,#123178,#123179,
#123180,#123181,#123182,#123183,#123184,#123185,#123186,#123187,#123188,
#123189,#123190,#123191,#123192,#123193,#123194,#123195,#123196,#123197,
#123198,#123199,#123200,#123201,#123202,#123203,#123204,#123205,#123206,
#123207,#123208,#123209,#123210,#123211,#123212,#123213,#123214,#123215,
#123216,#123217,#123218,#123219,#123220,#123221,#123222,#123223,#123224,
#123225,#123226,#123227,#123228,#123229,#123230,#123231,#123232,#123233,
#123234,#123235),.UNSPECIFIED.,.F.,.F.,(4,3,3,3,3,3,3,3,3,3,3,3,3,3,3,3,
3,3,3,3,4),(0.,0.0946900919596819,0.108383405019734,0.201616708868173,0.25,
0.256981541523595,0.366585808334245,0.375,0.40558799456174,0.460511048824192,
0.5,0.554182486243014,0.607480661756613,0.659529322751326,0.702749073507317,
0.75,0.803352786177957,0.851448803024347,0.906142282082695,0.960571390842811,
1.),.UNSPECIFIED.);
#3246=B_SPLINE_CURVE_WITH_KNOTS('',3,(#123242,#123243,#123244,#123245,#123246,
#123247,#123248,#123249,#123250,#123251,#123252,#123253,#123254,#123255),
 .UNSPECIFIED.,.F.,.F.,(4,2,2,2,2,2,4),(1.43654369282816E-5,0.353488041016023,
0.777282149650604,1.6188375695756,2.25207279189769,2.70891975186096,3.17412880065576),
 .UNSPECIFIED.);
#3247=B_SPLINE_CURVE_WITH_KNOTS('',3,(#123257,#123258,#123259,#123260,#123261,
#123262,#123263,#123264,#123265,#123266,#123267,#123268),.UNSPECIFIED.,
 .F.,.F.,(4,2,2,2,2,4),(4.1395427026878E-5,0.49024060298463,0.980261211472883,
1.78437929322741,2.329084932069,2.87167329011123),.UNSPECIFIED.);
#3248=B_SPLINE_CURVE_WITH_KNOTS('',3,(#123270,#123271,#123272,#123273,#123274,
#123275,#123276,#123277,#123278,#123279),.UNSPECIFIED.,.F.,.F.,(4,2,2,2,
4),(2.54153518645493E-5,0.324934228159164,0.560648497244737,0.848637931529002,
1.13623027660254),.UNSPECIFIED.);
#3249=B_SPLINE_CURVE_WITH_KNOTS('',3,(#123280,#123281,#123282,#123283,#123284,
#123285,#123286,#123287,#123288,#123289,#123290,#123291,#123292,#123293,
#123294,#123295),.UNSPECIFIED.,.F.,.F.,(4,2,2,2,2,2,2,4),(0.000520941167714028,
0.559799492094596,1.11120122870061,1.69704168228356,2.14561745610015,2.72603934965643,
3.11614023591603,3.65469454235102),.UNSPECIFIED.);
#3250=B_SPLINE_CURVE_WITH_KNOTS('',3,(#123408,#123409,#123410,#123411,#123412,
#123413,#123414,#123415,#123416,#123417,#123418,#123419,#123420,#123421,
#123422,#123423,#123424,#123425,#123426,#123427,#123428,#123429,#123430,
#123431,#123432,#123433,#123434,#123435,#123436,#123437,#123438,#123439,
#123440,#123441,#123442,#123443,#123444,#123445,#123446,#123447),
 .UNSPECIFIED.,.F.,.F.,(4,3,3,3,3,3,3,3,3,3,3,3,3,4),(0.,0.106542325982924,
0.218814619095382,0.329868459567484,0.436487776660854,0.5,0.553295105784742,
0.626195411786562,0.699946785475589,0.75,0.776644420947816,0.87353572747256,
0.97078584980963,0.999999999999997),.UNSPECIFIED.);
#3251=B_SPLINE_CURVE_WITH_KNOTS('',3,(#123449,#123450,#123451,#123452,#123453,
#123454,#123455,#123456,#123457,#123458,#123459,#123460,#123461,#123462,
#123463,#123464,#123465,#123466,#123467,#123468,#123469,#123470,#123471,
#123472,#123473,#123474,#123475,#123476,#123477,#123478,#123479,#123480,
#123481,#123482,#123483,#123484,#123485,#123486,#123487,#123488,#123489,
#123490,#123491,#123492,#123493,#123494,#123495,#123496,#123497,#123498,
#123499,#123500,#123501,#123502,#123503,#123504,#123505,#123506,#123507,
#123508,#123509),.UNSPECIFIED.,.F.,.F.,(4,3,3,3,3,3,3,3,3,3,3,3,3,3,3,3,
3,3,3,3,4),(1.07675096445552E-7,0.105498147802089,0.207352053532044,0.25,
0.314152337820712,0.375,0.410167554325223,0.4375,0.462077421744944,0.487455684574377,
0.5,0.524962664936745,0.55092295677805,0.5625,0.599200797634802,0.625,0.689059019306207,
0.75,0.84413337185753,0.936603553723337,1.),.UNSPECIFIED.);
#3252=B_SPLINE_CURVE_WITH_KNOTS('',3,(#123550,#123551,#123552,#123553,#123554,
#123555,#123556,#123557,#123558,#123559,#123560,#123561,#123562,#123563,
#123564,#123565,#123566,#123567,#123568,#123569,#123570,#123571,#123572,
#123573,#123574,#123575,#123576,#123577,#123578,#123579,#123580,#123581,
#123582,#123583,#123584,#123585,#123586,#123587,#123588,#123589,#123590,
#123591,#123592,#123593,#123594,#123595,#123596,#123597,#123598,#123599,
#123600,#123601,#123602,#123603,#123604,#123605,#123606,#123607,#123608,
#123609,#123610,#123611,#123612,#123613,#123614,#123615,#123616,#123617,
#123618,#123619,#123620,#123621,#123622,#123623,#123624,#123625,#123626,
#123627,#123628,#123629,#123630,#123631,#123632,#123633,#123634,#123635,
#123636,#123637,#123638,#123639,#123640,#123641,#123642,#123643,#123644,
#123645,#123646,#123647,#123648,#123649),.UNSPECIFIED.,.F.,.F.,(4,3,3,3,
3,3,3,3,3,3,3,3,3,3,3,3,3,3,3,3,3,3,3,3,3,3,3,3,3,3,3,3,3,4),(4.89461872904661E-7,
0.0552747605868502,0.109925070226545,0.125,0.141757294996828,0.183942549582077,
0.226238199716286,0.25,0.284796823070319,0.318964757706335,0.353032983354592,
0.375,0.403765554588163,0.427834013022493,0.456529130174507,0.485156139149785,
0.5,0.528903918318384,0.55797498221559,0.570883537562562,0.599979400323545,
0.625,0.656947910781129,0.68898225287006,0.713912283130839,0.746053954306945,
0.75,0.792267085190394,0.836032559895854,0.856963838861678,0.875,0.921208918770498,
0.968348878342388,1.),.UNSPECIFIED.);
#3253=B_SPLINE_CURVE_WITH_KNOTS('',3,(#123650,#123651,#123652,#123653,#123654,
#123655,#123656),.UNSPECIFIED.,.F.,.F.,(4,1,1,1,4),(0.,0.25,0.5,0.75,1.),
 .UNSPECIFIED.);
#3254=B_SPLINE_CURVE_WITH_KNOTS('',3,(#123792,#123793,#123794,#123795,#123796,
#123797,#123798,#123799,#123800,#123801,#123802,#123803,#123804,#123805,
#123806,#123807,#123808,#123809,#123810,#123811,#123812),.UNSPECIFIED.,
 .F.,.F.,(4,1,1,1,1,1,1,1,1,1,1,1,1,1,1,1,1,1,4),(0.,0.12499998824276,0.249999976485521,
0.312499970606901,0.374999964728282,0.437499958849662,0.468749955910352,
0.484374954440697,0.499999952971042,0.515624951501387,0.531249950031732,
0.562499947092422,0.624999941213803,0.687499935335183,0.749999929456563,
0.781249926517253,0.812499923577943,0.874999917699324,0.999999905942084),
 .UNSPECIFIED.);
#3255=B_SPLINE_CURVE_WITH_KNOTS('',3,(#123814,#123815,#123816,#123817,#123818,
#123819,#123820,#123821,#123822,#123823,#123824,#123825,#123826,#123827,
#123828,#123829,#123830,#123831,#123832,#123833,#123834,#123835,#123836,
#123837,#123838,#123839,#123840,#123841,#123842,#123843,#123844,#123845,
#123846,#123847,#123848,#123849,#123850,#123851,#123852,#123853,#123854,
#123855,#123856,#123857,#123858,#123859,#123860,#123861,#123862,#123863,
#123864,#123865,#123866,#123867,#123868,#123869,#123870,#123871,#123872,
#123873,#123874,#123875,#123876,#123877,#123878,#123879,#123880,#123881,
#123882,#123883,#123884,#123885,#123886,#123887,#123888,#123889,#123890,
#123891,#123892,#123893,#123894,#123895,#123896,#123897,#123898,#123899,
#123900,#123901,#123902,#123903,#123904,#123905,#123906,#123907,#123908,
#123909,#123910,#123911,#123912,#123913,#123914,#123915,#123916,#123917,
#123918,#123919,#123920,#123921,#123922,#123923,#123924,#123925,#123926,
#123927,#123928,#123929,#123930,#123931,#123932,#123933,#123934,#123935,
#123936,#123937,#123938,#123939,#123940,#123941,#123942,#123943,#123944,
#123945,#123946,#123947,#123948,#123949,#123950,#123951,#123952,#123953,
#123954,#123955,#123956,#123957,#123958,#123959,#123960,#123961,#123962,
#123963,#123964,#123965,#123966,#123967,#123968,#123969,#123970,#123971,
#123972,#123973,#123974,#123975,#123976,#123977,#123978,#123979,#123980,
#123981,#123982,#123983,#123984,#123985,#123986,#123987,#123988),
 .UNSPECIFIED.,.F.,.F.,(4,3,3,3,3,3,3,3,3,3,3,3,3,3,3,3,3,3,3,3,3,3,3,3,
3,3,3,3,3,3,3,3,3,3,3,3,3,3,3,3,3,3,3,3,3,3,3,3,3,3,3,3,3,3,3,3,3,3,4),
(0.,0.00387773789221866,0.0261791074194826,0.0486937685712428,0.0714405473105672,
0.0942756354034778,0.117184405418847,0.125,0.175607731718667,0.202880377302785,
0.25,0.288065248084611,0.309978890473325,0.338717028845635,0.370489010592039,
0.380843769920139,0.402260992338442,0.422789494253832,0.434476843035638,
0.439722145096164,0.453514650058996,0.461963435327489,0.467566326495617,
0.469941001718685,0.477506586672412,0.484375,0.489703816646474,0.494919694150369,
0.5,0.505183445157254,0.510404222578627,0.515625,0.522820518388124,0.530083937061773,
0.53125,0.544523915891335,0.557794818635975,0.5625,0.585153819434625,0.590576495021441,
0.612756737912455,0.625,0.651820278179706,0.678606319950174,0.6875,0.714412833204309,
0.741582055379238,0.75,0.777928368174227,0.782756496050696,0.810436525189901,
0.838388692358191,0.866748467291366,0.875,0.903369908253,0.932275303285285,
0.961505922840634,0.991221900534384,1.),.UNSPECIFIED.);
#3256=B_SPLINE_CURVE_WITH_KNOTS('',3,(#123990,#123991,#123992,#123993,#123994,
#123995,#123996,#123997,#123998,#123999,#124000,#124001,#124002,#124003,
#124004,#124005,#124006,#124007,#124008,#124009,#124010,#124011,#124012,
#124013,#124014,#124015,#124016,#124017,#124018,#124019,#124020,#124021,
#124022,#124023,#124024,#124025,#124026,#124027,#124028,#124029,#124030,
#124031,#124032,#124033,#124034,#124035),.UNSPECIFIED.,.F.,.F.,(4,3,3,3,
3,3,3,3,3,3,3,3,3,3,3,4),(8.25250687613584E-9,0.0751706945802051,0.151422971170662,
0.228800372720633,0.30794265011444,0.388153167521932,0.469990127225837,
0.5,0.584655840016434,0.670692958074726,0.758860986103007,0.848357259618801,
0.939774218676174,0.951420265919471,0.980030031350166,0.999999999895382),
 .UNSPECIFIED.);
#3257=B_SPLINE_CURVE_WITH_KNOTS('',3,(#124038,#124039,#124040,#124041,#124042,
#124043,#124044,#124045,#124046,#124047,#124048,#124049,#124050,#124051,
#124052,#124053,#124054,#124055,#124056,#124057,#124058,#124059,#124060,
#124061,#124062,#124063,#124064,#124065),.UNSPECIFIED.,.F.,.F.,(4,1,1,1,
1,1,1,1,1,1,1,1,1,1,1,1,1,1,1,1,1,1,1,1,1,4),(0.,0.125,0.25,0.3125,0.375,
0.4375,0.46875,0.484375,0.5,0.515625,0.53125,0.5625,0.625,0.6875,0.71875,
0.734375,0.7421875,0.75,0.7578125,0.765625,0.78125,0.8125,0.84375,0.875,
0.9375,1.),.UNSPECIFIED.);
#3258=B_SPLINE_CURVE_WITH_KNOTS('',3,(#124126,#124127,#124128,#124129,#124130,
#124131,#124132,#124133,#124134,#124135,#124136,#124137,#124138,#124139,
#124140,#124141,#124142,#124143,#124144,#124145,#124146,#124147,#124148,
#124149,#124150,#124151,#124152,#124153,#124154,#124155,#124156,#124157,
#124158,#124159),.UNSPECIFIED.,.F.,.F.,(4,1,1,1,1,1,1,1,1,1,1,1,1,1,1,1,
1,1,1,1,1,1,1,1,1,1,1,1,1,1,1,4),(2.96933260719682E-9,0.0625,0.125,0.15625,
0.1875,0.21875,0.234375,0.2421875,0.25,0.2578125,0.265625,0.28125,0.3125,
0.34375,0.375,0.40625,0.4375,0.453125,0.46875,0.484375,0.4921875,0.5,0.5078125,
0.515625,0.53125,0.5625,0.59375,0.625,0.6875,0.75,0.875,1.),
 .UNSPECIFIED.);
#3259=B_SPLINE_CURVE_WITH_KNOTS('',3,(#124161,#124162,#124163,#124164,#124165,
#124166,#124167,#124168,#124169,#124170,#124171,#124172,#124173,#124174,
#124175,#124176,#124177,#124178,#124179,#124180,#124181,#124182,#124183,
#124184,#124185,#124186,#124187,#124188,#124189,#124190,#124191,#124192,
#124193,#124194,#124195,#124196,#124197,#124198,#124199,#124200,#124201,
#124202,#124203,#124204,#124205,#124206,#124207,#124208,#124209,#124210,
#124211,#124212,#124213,#124214,#124215,#124216,#124217,#124218),
 .UNSPECIFIED.,.F.,.F.,(4,3,3,3,3,3,3,3,3,3,3,3,3,3,3,3,3,3,3,4),(3.4824717221443E-12,
0.0604034126015799,0.121131713415653,0.181663224733732,0.243156134690818,
0.256860347252325,0.342247605907201,0.427634864562078,0.468015869739939,
0.4992177452645,0.513886754644261,0.593413955813005,0.674658103409933,0.713675810688654,
0.740539819714278,0.759940412954678,0.822076897997816,0.884118562225102,
0.94527044121469,1.),.UNSPECIFIED.);
#3260=B_SPLINE_CURVE_WITH_KNOTS('',3,(#124220,#124221,#124222,#124223,#124224,
#124225,#124226),.UNSPECIFIED.,.F.,.F.,(4,1,1,1,4),(0.,0.25,0.5,0.75,0.999999999307586),
 .UNSPECIFIED.);
#3261=B_SPLINE_CURVE_WITH_KNOTS('',3,(#124227,#124228,#124229,#124230,#124231,
#124232,#124233,#124234,#124235,#124236,#124237,#124238,#124239,#124240,
#124241,#124242,#124243,#124244,#124245,#124246,#124247,#124248,#124249,
#124250,#124251,#124252,#124253,#124254,#124255,#124256,#124257,#124258,
#124259,#124260,#124261,#124262,#124263,#124264,#124265,#124266,#124267,
#124268,#124269,#124270,#124271,#124272,#124273,#124274,#124275,#124276,
#124277,#124278,#124279,#124280,#124281,#124282,#124283,#124284,#124285,
#124286,#124287,#124288,#124289,#124290,#124291,#124292,#124293,#124294,
#124295,#124296,#124297,#124298,#124299,#124300,#124301,#124302,#124303,
#124304,#124305,#124306,#124307,#124308,#124309,#124310,#124311,#124312,
#124313,#124314,#124315,#124316,#124317,#124318,#124319,#124320,#124321,
#124322,#124323,#124324,#124325,#124326),.UNSPECIFIED.,.F.,.F.,(4,3,3,3,
3,3,3,3,3,3,3,3,3,3,3,3,3,3,3,3,3,3,3,3,3,3,3,3,3,3,3,3,3,4),(0.,0.0173565373967511,
0.0755174013897323,0.129635946938025,0.182815757620025,0.234785719519835,
0.249999993368676,0.29479435844102,0.337987365294576,0.374999990053014,
0.40823123661281,0.411260045958511,0.437499988395183,0.459932511154699,
0.4819052510417,0.499999986737352,0.517405984732881,0.534736212367076,0.552195250805922,
0.560618361094823,0.562499985079521,0.586948950335357,0.612014475836755,
0.62499998342169,0.677253453741639,0.732884377491877,0.749999980106028,
0.794752579156869,0.840053163181162,0.874999976790366,0.923355439516649,
0.971579265024205,0.99999772540167,0.999999973474704),.UNSPECIFIED.);
#3262=B_SPLINE_CURVE_WITH_KNOTS('',3,(#124449,#124450,#124451,#124452),
 .UNSPECIFIED.,.F.,.F.,(4,4),(0.,0.999999498878487),.UNSPECIFIED.);
#3263=B_SPLINE_CURVE_WITH_KNOTS('',3,(#124454,#124455,#124456,#124457,#124458,
#124459,#124460,#124461,#124462,#124463,#124464,#124465,#124466,#124467,
#124468,#124469,#124470,#124471,#124472,#124473,#124474,#124475,#124476,
#124477,#124478,#124479,#124480,#124481,#124482,#124483,#124484,#124485,
#124486,#124487,#124488,#124489,#124490,#124491,#124492,#124493,#124494,
#124495,#124496,#124497,#124498,#124499,#124500,#124501,#124502,#124503,
#124504,#124505,#124506,#124507,#124508,#124509,#124510,#124511,#124512,
#124513,#124514),.UNSPECIFIED.,.F.,.F.,(4,3,3,3,3,3,3,3,3,3,3,3,3,3,3,3,
3,3,3,3,4),(0.,0.00389942180301537,0.0657524134868195,0.12779063560054,
0.188981671021125,0.203662825799645,0.25,0.312455697895572,0.377343394506599,
0.403493042145427,0.470203287597734,0.5,0.569460080815362,0.60323896045556,
0.67661948022778,0.74551224620895,0.75,0.803064439127509,0.874346251212822,
0.947356304050212,1.),.UNSPECIFIED.);
#3264=B_SPLINE_CURVE_WITH_KNOTS('',3,(#124515,#124516,#124517,#124518,#124519,
#124520,#124521,#124522,#124523,#124524),.UNSPECIFIED.,.F.,.F.,(4,3,3,4),
(0.,0.389928727172322,0.714470737924817,1.),.UNSPECIFIED.);
#3265=B_SPLINE_CURVE_WITH_KNOTS('',3,(#124566,#124567,#124568,#124569,#124570,
#124571,#124572,#124573,#124574,#124575,#124576,#124577,#124578,#124579,
#124580,#124581,#124582,#124583,#124584,#124585,#124586,#124587,#124588,
#124589,#124590,#124591,#124592,#124593,#124594,#124595,#124596,#124597,
#124598,#124599,#124600,#124601,#124602,#124603,#124604,#124605,#124606,
#124607,#124608,#124609,#124610,#124611,#124612,#124613,#124614,#124615,
#124616,#124617),.UNSPECIFIED.,.F.,.F.,(4,3,3,3,3,3,3,3,3,3,3,3,3,3,3,3,
3,4),(0.,0.0472176371352313,0.130145356523981,0.214567075373081,0.25,0.313040704993083,
0.375700653752335,0.428246433810792,0.49114844573375,0.5,0.571342672317181,
0.642808324215008,0.714233400095579,0.75,0.826942538651365,0.904329196558654,
0.980793733116875,1.),.UNSPECIFIED.);
#3266=B_SPLINE_CURVE_WITH_KNOTS('',3,(#124619,#124620,#124621,#124622,#124623,
#124624,#124625,#124626,#124627,#124628),.UNSPECIFIED.,.F.,.F.,(4,3,3,4),
(3.78472318594806E-7,0.244773918939629,0.635633918651338,0.99999943189851),
 .UNSPECIFIED.);
#3267=B_SPLINE_CURVE_WITH_KNOTS('',3,(#124629,#124630,#124631,#124632,#124633,
#124634,#124635),.UNSPECIFIED.,.F.,.F.,(4,1,1,1,4),(2.79668312656184E-8,
0.25,0.5,0.75,1.),.UNSPECIFIED.);
#3268=B_SPLINE_CURVE_WITH_KNOTS('',3,(#124947,#124948,#124949,#124950,#124951,
#124952,#124953,#124954,#124955,#124956,#124957,#124958,#124959,#124960,
#124961,#124962,#124963,#124964,#124965,#124966,#124967,#124968,#124969,
#124970,#124971,#124972,#124973,#124974,#124975,#124976,#124977,#124978,
#124979,#124980,#124981,#124982,#124983,#124984,#124985,#124986,#124987,
#124988,#124989,#124990,#124991,#124992,#124993,#124994,#124995,#124996,
#124997,#124998,#124999,#125000,#125001,#125002,#125003,#125004,#125005,
#125006,#125007,#125008,#125009,#125010,#125011,#125012,#125013,#125014,
#125015,#125016,#125017,#125018,#125019,#125020,#125021,#125022,#125023,
#125024,#125025,#125026,#125027,#125028,#125029,#125030,#125031,#125032,
#125033,#125034,#125035,#125036,#125037,#125038,#125039,#125040,#125041,
#125042,#125043,#125044,#125045,#125046,#125047,#125048,#125049,#125050,
#125051,#125052,#125053,#125054,#125055,#125056,#125057,#125058,#125059,
#125060,#125061,#125062,#125063,#125064,#125065,#125066,#125067,#125068,
#125069,#125070,#125071,#125072,#125073,#125074,#125075,#125076,#125077,
#125078,#125079,#125080,#125081,#125082,#125083,#125084,#125085,#125086,
#125087,#125088,#125089,#125090,#125091,#125092,#125093,#125094,#125095,
#125096,#125097,#125098,#125099,#125100,#125101,#125102,#125103,#125104,
#125105,#125106,#125107,#125108,#125109,#125110,#125111,#125112,#125113,
#125114,#125115,#125116,#125117,#125118,#125119,#125120,#125121,#125122,
#125123,#125124,#125125,#125126,#125127,#125128,#125129,#125130,#125131,
#125132,#125133,#125134,#125135,#125136,#125137,#125138,#125139,#125140,
#125141,#125142,#125143,#125144,#125145,#125146,#125147,#125148,#125149,
#125150,#125151,#125152,#125153,#125154,#125155,#125156,#125157,#125158,
#125159,#125160,#125161,#125162,#125163,#125164,#125165,#125166,#125167,
#125168,#125169,#125170,#125171,#125172,#125173,#125174,#125175,#125176,
#125177,#125178,#125179,#125180,#125181,#125182,#125183,#125184,#125185,
#125186,#125187,#125188,#125189,#125190,#125191,#125192,#125193,#125194,
#125195,#125196,#125197,#125198,#125199,#125200,#125201,#125202,#125203,
#125204,#125205,#125206,#125207,#125208,#125209,#125210,#125211,#125212,
#125213,#125214,#125215,#125216,#125217,#125218,#125219,#125220,#125221,
#125222,#125223,#125224,#125225,#125226,#125227,#125228,#125229,#125230,
#125231,#125232,#125233,#125234,#125235,#125236,#125237,#125238,#125239,
#125240,#125241,#125242,#125243,#125244,#125245,#125246,#125247,#125248,
#125249,#125250,#125251,#125252,#125253,#125254,#125255,#125256,#125257,
#125258,#125259,#125260,#125261,#125262,#125263,#125264,#125265,#125266,
#125267,#125268,#125269,#125270,#125271,#125272,#125273,#125274,#125275,
#125276,#125277,#125278,#125279,#125280,#125281,#125282,#125283,#125284,
#125285,#125286,#125287,#125288,#125289,#125290,#125291,#125292,#125293,
#125294,#125295,#125296,#125297,#125298,#125299,#125300,#125301,#125302,
#125303,#125304,#125305,#125306,#125307),.UNSPECIFIED.,.F.,.F.,(4,3,3,3,
3,3,3,3,3,3,3,3,3,3,3,3,3,3,3,3,3,3,3,3,3,3,3,3,3,3,3,3,3,3,3,3,3,3,3,3,
3,3,3,3,3,3,3,3,3,3,3,3,3,3,3,3,3,3,3,3,3,3,3,3,3,3,3,3,3,3,3,3,3,3,3,3,
3,3,3,3,3,3,3,3,3,3,3,3,3,3,3,3,3,3,3,3,3,3,3,3,3,3,3,3,3,3,3,3,3,3,3,3,
3,3,3,3,3,3,3,3,4),(0.,0.00317692161980811,0.0114469615162707,0.019700889872476,
0.0279071143756474,0.03125,0.0355521681812232,0.0426330355321598,0.0497157717841873,
0.0567867867380276,0.0625,0.0679282565536968,0.0749428984733544,0.081960174843749,
0.0889671965683535,0.09375,0.100303636805281,0.107236766559489,0.114173432150807,
0.12109765836363,0.125,0.131872348056836,0.132679299946984,0.139560472601024,
0.146448744348476,0.153322111825701,0.15625,0.163125682725991,0.165054826098863,
0.171929562192723,0.178814868894269,0.185679492643588,0.1875,0.194395663168599,
0.19743029529955,0.204317441179318,0.211533720589659,0.21875,0.225677086277275,
0.229805682325269,0.236719671297283,0.243642662574824,0.25,0.256960610406102,
0.26218098454,0.269127064682628,0.276076433781932,0.28125,0.288237715685275,
0.294556212676609,0.301530647983293,0.308500615275015,0.3125,0.319715692509046,
0.326931385018091,0.333922896762799,0.340901469223642,0.34375,0.350717040013591,
0.35771195561553,0.359306524774433,0.366298717854347,0.37327055363817,0.375,
0.381947293384639,0.388920458448669,0.391681660400226,0.398965830200113,
0.40625,0.413166145591204,0.42010456100539,0.424056819708369,0.43100115211135,
0.4375,0.444379339470351,0.451276859376365,0.456432028620759,0.463334936107216,
0.46875,0.475593757979558,0.482452210638611,0.488807307476193,0.495668795377227,
0.5,0.50681659466438,0.513999631759804,0.520804796451085,0.521182668855228,
0.528010278406611,0.53125,0.538055162496143,0.544872200626487,0.551669342072742,
0.553558115725952,0.560366870931408,0.5625,0.569317296906946,0.576144125375132,
0.582956390528611,0.58593364045466,0.592746446907361,0.59375,0.600612396982942,
0.607483109300205,0.614343951310189,0.61830922497424,0.625,0.631953435420191,
0.638914942199167,0.645870351285565,0.650684842212139,0.65625,0.663360992251484,
0.670480626907282,0.677596723365987,0.683060459082292,0.6875,0.694864290940601,
0.702243350312488,0.709621751493635,0.710649656377675),.UNSPECIFIED.);
#3269=B_SPLINE_CURVE_WITH_KNOTS('',3,(#125309,#125310,#125311,#125312,#125313,
#125314,#125315,#125316,#125317,#125318,#125319,#125320,#125321,#125322,
#125323,#125324,#125325,#125326,#125327,#125328,#125329,#125330,#125331,
#125332,#125333,#125334,#125335,#125336,#125337,#125338,#125339,#125340,
#125341,#125342,#125343,#125344,#125345,#125346,#125347,#125348,#125349,
#125350,#125351,#125352,#125353,#125354,#125355,#125356,#125357,#125358,
#125359,#125360,#125361,#125362,#125363,#125364,#125365,#125366,#125367,
#125368,#125369,#125370,#125371,#125372,#125373,#125374,#125375,#125376,
#125377,#125378,#125379,#125380,#125381,#125382,#125383,#125384,#125385,
#125386,#125387,#125388,#125389,#125390,#125391,#125392,#125393,#125394,
#125395,#125396,#125397,#125398,#125399,#125400,#125401,#125402,#125403,
#125404,#125405,#125406,#125407,#125408,#125409,#125410,#125411,#125412,
#125413,#125414,#125415,#125416,#125417,#125418,#125419,#125420,#125421,
#125422,#125423,#125424,#125425,#125426,#125427,#125428,#125429,#125430,
#125431,#125432,#125433,#125434,#125435,#125436,#125437,#125438,#125439,
#125440,#125441),.UNSPECIFIED.,.F.,.F.,(4,3,3,3,3,3,3,3,3,3,3,3,3,3,3,3,
3,3,3,3,3,3,3,3,3,3,3,3,3,3,3,3,3,3,3,3,3,3,3,3,3,3,3,3,4),(0.710649656377675,
0.715436041279968,0.71875,0.726570098649151,0.734402677211663,0.742231265709855,
0.747811559829813,0.75,0.758686129744844,0.767391040513648,0.776085020406883,
0.780187000485436,0.78125,0.792419135831633,0.803672106648938,0.8125,0.812562374151533,
0.823189975064795,0.833811732617225,0.84375,0.844937744053121,0.853478820529603,
0.862024999662473,0.870539965591897,0.875,0.877313157980311,0.885091909444618,
0.892873247474754,0.900635861524757,0.90625,0.909688754276996,0.917077626101207,
0.924467351517695,0.931843323899683,0.9375,0.942063902840916,0.949037133155774,
0.956010788622547,0.962968581073729,0.96875,0.974440720524416,0.982235694597337,
0.990048898557628,0.997866054650494,1.),.UNSPECIFIED.);
#3270=B_SPLINE_CURVE_WITH_KNOTS('',3,(#125443,#125444,#125445,#125446,#125447,
#125448,#125449,#125450,#125451,#125452,#125453,#125454,#125455,#125456,
#125457,#125458,#125459,#125460,#125461,#125462,#125463,#125464,#125465,
#125466,#125467,#125468,#125469,#125470,#125471,#125472,#125473,#125474,
#125475,#125476,#125477,#125478,#125479,#125480,#125481,#125482,#125483,
#125484,#125485,#125486,#125487,#125488,#125489,#125490,#125491,#125492,
#125493,#125494,#125495,#125496,#125497,#125498,#125499,#125500,#125501,
#125502,#125503,#125504,#125505,#125506,#125507,#125508,#125509,#125510,
#125511,#125512,#125513,#125514,#125515,#125516,#125517,#125518),
 .UNSPECIFIED.,.F.,.F.,(4,3,3,3,3,3,3,3,3,3,3,3,3,3,3,3,3,3,3,3,3,3,3,3,
3,4),(1.31322032369795E-11,0.0419423760033501,0.0981828936667776,0.154223654651642,
0.209802469039474,0.241199083342406,0.25,0.303523235956502,0.357333641727944,
0.375,0.434388777715142,0.440453637619028,0.5,0.550893719654648,0.602375650806502,
0.625,0.63971031608872,0.681494865460472,0.723331099551633,0.75,0.795065409928321,
0.838971091567491,0.875,0.917487572277628,0.96007572679199,1.),
 .UNSPECIFIED.);
#3271=B_SPLINE_CURVE_WITH_KNOTS('',3,(#125520,#125521,#125522,#125523,#125524,
#125525,#125526,#125527,#125528,#125529,#125530,#125531,#125532,#125533,
#125534,#125535),.UNSPECIFIED.,.F.,.F.,(4,3,3,3,3,4),(9.86526089424448E-12,
0.027462593852434,0.0607931697757677,0.0940711116939257,0.125,0.136590560711306),
 .UNSPECIFIED.);
#3272=B_SPLINE_CURVE_WITH_KNOTS('',3,(#125537,#125538,#125539,#125540,#125541,
#125542,#125543,#125544,#125545,#125546,#125547,#125548,#125549,#125550,
#125551,#125552,#125553,#125554,#125555,#125556,#125557,#125558,#125559,
#125560,#125561,#125562,#125563,#125564,#125565,#125566,#125567,#125568,
#125569,#125570,#125571,#125572,#125573,#125574,#125575,#125576,#125577,
#125578,#125579,#125580,#125581,#125582,#125583,#125584,#125585,#125586,
#125587,#125588,#125589,#125590,#125591,#125592,#125593,#125594,#125595,
#125596,#125597,#125598,#125599,#125600,#125601,#125602,#125603),
 .UNSPECIFIED.,.F.,.F.,(4,3,3,3,3,3,3,3,3,3,3,3,3,3,3,3,3,3,3,3,3,3,4),
(0.136590560711306,0.166712369522528,0.170615338195696,0.200701076877276,
0.23079556578603,0.25,0.281885806194157,0.313771612388315,0.344385806194157,
0.375,0.404823530373234,0.434666393066266,0.456922730029735,0.486792513209098,
0.5,0.529155626325562,0.558328188455812,0.587476585061428,0.600077714955421,
0.625,0.656615677671079,0.688892462908882,0.721169248146686),
 .UNSPECIFIED.);
#3273=B_SPLINE_CURVE_WITH_KNOTS('',3,(#125605,#125606,#125607,#125608,#125609,
#125610,#125611,#125612,#125613,#125614,#125615,#125616,#125617,#125618,
#125619,#125620,#125621,#125622,#125623,#125624,#125625,#125626,#125627,
#125628,#125629,#125630,#125631,#125632,#125633,#125634,#125635),
 .UNSPECIFIED.,.F.,.F.,(4,3,3,3,3,3,3,3,3,3,4),(0.721169248146686,0.743232593858989,
0.75,0.792798605565455,0.835391233088727,0.875,0.886384881786556,0.921954313961715,
0.957601312443808,0.993256159448555,1.),.UNSPECIFIED.);
#3274=B_SPLINE_CURVE_WITH_KNOTS('',3,(#125637,#125638,#125639,#125640,#125641,
#125642,#125643,#125644,#125645,#125646,#125647,#125648,#125649,#125650,
#125651,#125652,#125653,#125654,#125655,#125656,#125657,#125658,#125659,
#125660,#125661,#125662,#125663,#125664,#125665,#125666,#125667,#125668,
#125669,#125670,#125671,#125672,#125673,#125674,#125675,#125676,#125677,
#125678,#125679,#125680,#125681,#125682,#125683,#125684,#125685,#125686,
#125687,#125688,#125689,#125690,#125691,#125692,#125693,#125694,#125695,
#125696,#125697,#125698,#125699,#125700,#125701,#125702,#125703,#125704,
#125705,#125706,#125707,#125708,#125709,#125710,#125711,#125712,#125713,
#125714,#125715,#125716,#125717,#125718,#125719,#125720,#125721,#125722,
#125723,#125724,#125725,#125726,#125727,#125728,#125729,#125730,#125731,
#125732,#125733,#125734,#125735,#125736,#125737,#125738,#125739,#125740,
#125741,#125742,#125743,#125744,#125745,#125746,#125747,#125748,#125749,
#125750,#125751,#125752,#125753,#125754,#125755,#125756,#125757,#125758,
#125759,#125760,#125761,#125762,#125763,#125764,#125765,#125766,#125767,
#125768,#125769,#125770,#125771,#125772,#125773,#125774,#125775,#125776,
#125777,#125778,#125779,#125780,#125781,#125782,#125783,#125784,#125785,
#125786,#125787,#125788,#125789,#125790,#125791,#125792,#125793,#125794,
#125795,#125796,#125797,#125798,#125799,#125800,#125801,#125802,#125803,
#125804,#125805,#125806,#125807,#125808,#125809,#125810,#125811,#125812,
#125813,#125814,#125815,#125816,#125817,#125818,#125819,#125820),
 .UNSPECIFIED.,.F.,.F.,(4,3,3,3,3,3,3,3,3,3,3,3,3,3,3,3,3,3,3,3,3,3,3,3,
3,3,3,3,3,3,3,3,3,3,3,3,3,3,3,3,3,3,3,3,3,3,3,3,3,3,3,3,3,3,3,3,3,3,3,3,
3,4),(2.94282395143808E-12,0.00759185787168984,0.0161766018792661,0.0247497454772661,
0.03125,0.03915679224456,0.0443865453372717,0.0522766681741867,0.0601606320431468,
0.0625,0.0701595463266416,0.0778274992677735,0.0811821747927473,0.0888646727935877,
0.09375,0.101194364467174,0.108641793885337,0.116081719311783,0.117977120750219,
0.125,0.133081112373194,0.141181667016171,0.149277222461113,0.1547721846295,
0.15625,0.166247787660583,0.176270561622512,0.186154470794223,0.1875,0.191566381502151,
0.199148534375244,0.206731187176133,0.214299405908198,0.21875,0.226363579955603,
0.228361733795962,0.235969590610042,0.243587205830845,0.25,0.257947106818326,
0.265156657576388,0.273203328788194,0.28125,0.288841773359855,0.296437535172839,
0.301951446766948,0.30955419562671,0.3125,0.319980305801575,0.327466365697733,
0.334949349289398,0.338746874712377,0.34375,0.352954354258601,0.362210311916605,
0.371442769363436,0.375,0.375541330575427,0.383985921030886,0.392441540156453,
0.400853605592434,0.40625),.UNSPECIFIED.);
#3275=B_SPLINE_CURVE_WITH_KNOTS('',3,(#125822,#125823,#125824,#125825,#125826,
#125827,#125828,#125829,#125830,#125831,#125832,#125833,#125834,#125835,
#125836,#125837,#125838,#125839,#125840,#125841,#125842,#125843,#125844,
#125845,#125846,#125847,#125848,#125849,#125850,#125851,#125852,#125853,
#125854,#125855,#125856,#125857,#125858,#125859,#125860,#125861,#125862,
#125863,#125864,#125865,#125866,#125867,#125868,#125869,#125870,#125871,
#125872,#125873,#125874,#125875,#125876,#125877,#125878,#125879,#125880,
#125881,#125882,#125883,#125884,#125885,#125886,#125887,#125888,#125889,
#125890,#125891),.UNSPECIFIED.,.F.,.F.,(4,3,3,3,3,3,3,3,3,3,3,3,3,3,3,3,
3,3,3,3,3,3,3,4),(0.40625,0.412335989299397,0.419821156627306,0.427306365614754,
0.434781466604725,0.4375,0.445277781531513,0.449131351656959,0.456890821524539,
0.464657683443652,0.46875,0.476607781973336,0.484472830649705,0.485926057193376,
0.493807928765326,0.5,0.50747126617266,0.515096193794922,0.522721121417185,
0.530189714739247,0.53125,0.538948032891274,0.546673062926363,0.553414647665691),
 .UNSPECIFIED.);
#3276=B_SPLINE_CURVE_WITH_KNOTS('',3,(#125892,#125893,#125894,#125895,#125896,
#125897,#125898,#125899,#125900,#125901,#125902,#125903,#125904,#125905,
#125906,#125907,#125908,#125909,#125910,#125911,#125912,#125913,#125914,
#125915,#125916,#125917,#125918,#125919,#125920,#125921,#125922,#125923,
#125924,#125925,#125926,#125927,#125928,#125929,#125930,#125931,#125932,
#125933,#125934,#125935,#125936,#125937,#125938,#125939,#125940,#125941,
#125942,#125943,#125944,#125945,#125946,#125947,#125948,#125949,#125950,
#125951,#125952,#125953,#125954,#125955,#125956,#125957,#125958,#125959,
#125960,#125961,#125962,#125963,#125964,#125965,#125966,#125967,#125968,
#125969,#125970,#125971,#125972,#125973,#125974,#125975,#125976,#125977,
#125978,#125979,#125980,#125981,#125982,#125983,#125984,#125985,#125986,
#125987,#125988,#125989,#125990,#125991,#125992,#125993,#125994,#125995,
#125996,#125997,#125998,#125999,#126000,#126001,#126002,#126003,#126004,
#126005,#126006,#126007,#126008,#126009,#126010,#126011,#126012,#126013,
#126014,#126015,#126016,#126017,#126018,#126019,#126020,#126021,#126022,
#126023,#126024,#126025,#126026,#126027,#126028,#126029,#126030,#126031,
#126032,#126033,#126034,#126035,#126036,#126037,#126038,#126039,#126040,
#126041,#126042,#126043,#126044,#126045,#126046,#126047,#126048,#126049,
#126050,#126051,#126052,#126053,#126054,#126055,#126056,#126057,#126058,
#126059,#126060,#126061,#126062,#126063,#126064,#126065,#126066,#126067,
#126068,#126069,#126070,#126071,#126072,#126073,#126074,#126075,#126076,
#126077,#126078,#126079,#126080,#126081,#126082,#126083,#126084,#126085,
#126086,#126087,#126088,#126089,#126090,#126091,#126092,#126093),
 .UNSPECIFIED.,.F.,.F.,(4,3,3,3,3,3,3,3,3,3,3,3,3,3,3,3,3,3,3,3,3,3,3,3,
3,3,3,3,3,3,3,3,3,3,3,3,3,3,3,3,3,3,3,3,3,3,3,3,3,3,3,3,3,3,3,3,3,3,3,3,
3,3,3,3,3,3,3,4),(0.553414647665691,0.559516422624322,0.5625,0.573482636572374,
0.584531379419901,0.59375,0.596310555401329,0.604104933025297,0.611902732524705,
0.619679052994296,0.625,0.632514744617792,0.633105705185669,0.640628590150213,
0.648439295075107,0.65625,0.66416235491304,0.669900842322837,0.677793270340096,
0.685684426883672,0.6875,0.695209683041715,0.702924223938714,0.706695523020052,
0.714424313468902,0.71875,0.726181740041752,0.733617139115124,0.741046489226679,
0.74349085385735,0.75,0.758275098031545,0.766574158119294,0.774866290394307,
0.780285732894053,0.78125,0.79076532985757,0.800298269802482,0.809729944986848,
0.8125,0.817080015488834,0.824617249619381,0.832154426611606,0.839678754004002,
0.84375,0.851402345677816,0.853875363488566,0.861517496010625,0.869169182082718,
0.875,0.882960624380229,0.890670372045575,0.89863123652567,0.90625,0.913786873495647,
0.921326874479728,0.927464929786982,0.935007833797293,0.9375,0.945087605844124,
0.952683565914729,0.960281307384768,0.964260700156159,0.96875,0.977922721442282,
0.987130316598081,0.996327948522549,1.),.UNSPECIFIED.);
#3277=B_SPLINE_CURVE_WITH_KNOTS('',3,(#126095,#126096,#126097,#126098,#126099,
#126100,#126101,#126102,#126103,#126104,#126105,#126106,#126107,#126108,
#126109,#126110,#126111,#126112,#126113,#126114,#126115,#126116,#126117,
#126118,#126119,#126120,#126121,#126122,#126123,#126124,#126125,#126126,
#126127,#126128,#126129,#126130,#126131,#126132,#126133,#126134),
 .UNSPECIFIED.,.F.,.F.,(4,3,3,3,3,3,3,3,3,3,3,3,3,4),(5.82777887412435E-9,
0.0819208508172469,0.164489033708867,0.248366775281651,0.332487754618716,
0.416243877309358,0.5,0.580952285734792,0.659055444449409,0.73454072083231,
0.806490362336571,0.876661645360988,0.944215134492689,1.),.UNSPECIFIED.);
#3278=B_SPLINE_CURVE_WITH_KNOTS('',3,(#126136,#126137,#126138,#126139,#126140,
#126141,#126142,#126143,#126144,#126145,#126146,#126147,#126148,#126149,
#126150,#126151,#126152,#126153,#126154,#126155,#126156,#126157,#126158,
#126159,#126160,#126161,#126162,#126163,#126164,#126165,#126166,#126167,
#126168,#126169,#126170,#126171,#126172,#126173,#126174,#126175,#126176,
#126177,#126178,#126179,#126180,#126181,#126182,#126183,#126184,#126185,
#126186,#126187,#126188,#126189,#126190,#126191,#126192,#126193,#126194,
#126195,#126196,#126197,#126198,#126199,#126200,#126201,#126202,#126203,
#126204,#126205,#126206,#126207,#126208,#126209,#126210,#126211,#126212,
#126213,#126214,#126215,#126216,#126217,#126218,#126219,#126220,#126221,
#126222,#126223,#126224,#126225,#126226,#126227,#126228,#126229,#126230,
#126231,#126232,#126233,#126234,#126235,#126236,#126237,#126238,#126239,
#126240,#126241,#126242,#126243,#126244,#126245,#126246,#126247,#126248,
#126249,#126250,#126251,#126252,#126253,#126254,#126255,#126256,#126257,
#126258,#126259,#126260,#126261,#126262,#126263,#126264,#126265,#126266,
#126267,#126268,#126269,#126270,#126271,#126272,#126273,#126274,#126275,
#126276,#126277,#126278,#126279,#126280,#126281,#126282,#126283,#126284,
#126285,#126286,#126287,#126288,#126289,#126290,#126291,#126292,#126293,
#126294,#126295,#126296,#126297,#126298,#126299,#126300,#126301,#126302,
#126303,#126304,#126305,#126306,#126307,#126308,#126309,#126310,#126311,
#126312,#126313,#126314,#126315,#126316,#126317,#126318,#126319,#126320,
#126321,#126322,#126323,#126324,#126325,#126326,#126327,#126328,#126329,
#126330,#126331,#126332,#126333,#126334,#126335,#126336,#126337,#126338,
#126339,#126340,#126341,#126342,#126343,#126344,#126345,#126346,#126347,
#126348,#126349,#126350,#126351,#126352,#126353,#126354,#126355,#126356,
#126357,#126358,#126359,#126360,#126361,#126362,#126363,#126364,#126365,
#126366,#126367,#126368,#126369,#126370,#126371,#126372,#126373,#126374,
#126375,#126376,#126377,#126378,#126379,#126380,#126381,#126382,#126383,
#126384,#126385,#126386,#126387,#126388,#126389,#126390,#126391,#126392,
#126393,#126394,#126395,#126396,#126397,#126398,#126399,#126400,#126401,
#126402,#126403,#126404,#126405,#126406,#126407,#126408,#126409,#126410,
#126411,#126412,#126413,#126414,#126415,#126416,#126417,#126418,#126419,
#126420,#126421,#126422,#126423,#126424,#126425,#126426,#126427,#126428,
#126429,#126430,#126431,#126432,#126433,#126434,#126435,#126436,#126437,
#126438,#126439,#126440,#126441,#126442,#126443,#126444,#126445,#126446,
#126447,#126448,#126449,#126450,#126451,#126452,#126453,#126454,#126455,
#126456,#126457,#126458,#126459,#126460,#126461,#126462,#126463,#126464,
#126465,#126466,#126467,#126468,#126469,#126470,#126471,#126472,#126473,
#126474,#126475,#126476,#126477,#126478,#126479,#126480,#126481,#126482,
#126483,#126484,#126485,#126486,#126487,#126488,#126489,#126490,#126491,
#126492,#126493,#126494,#126495,#126496,#126497,#126498,#126499,#126500,
#126501,#126502,#126503,#126504,#126505,#126506,#126507,#126508,#126509,
#126510,#126511,#126512,#126513,#126514,#126515,#126516,#126517,#126518,
#126519,#126520,#126521,#126522,#126523,#126524,#126525,#126526,#126527,
#126528,#126529,#126530,#126531,#126532,#126533,#126534,#126535,#126536,
#126537,#126538,#126539,#126540,#126541,#126542,#126543,#126544,#126545,
#126546,#126547,#126548,#126549,#126550,#126551,#126552,#126553,#126554,
#126555,#126556,#126557,#126558,#126559,#126560,#126561,#126562,#126563,
#126564,#126565,#126566,#126567,#126568,#126569,#126570,#126571,#126572,
#126573,#126574,#126575,#126576,#126577,#126578,#126579,#126580,#126581,
#126582,#126583,#126584,#126585,#126586,#126587,#126588,#126589,#126590,
#126591,#126592,#126593,#126594,#126595,#126596,#126597,#126598,#126599,
#126600,#126601,#126602,#126603,#126604,#126605,#126606,#126607,#126608,
#126609,#126610,#126611,#126612,#126613,#126614,#126615,#126616,#126617,
#126618,#126619,#126620,#126621,#126622,#126623,#126624,#126625,#126626,
#126627,#126628,#126629,#126630,#126631,#126632,#126633,#126634,#126635,
#126636,#126637,#126638,#126639,#126640,#126641,#126642,#126643,#126644,
#126645,#126646,#126647,#126648,#126649,#126650,#126651,#126652,#126653,
#126654,#126655,#126656,#126657,#126658,#126659,#126660,#126661,#126662,
#126663,#126664,#126665,#126666,#126667,#126668,#126669,#126670,#126671,
#126672,#126673,#126674,#126675,#126676,#126677,#126678,#126679,#126680,
#126681,#126682,#126683,#126684,#126685,#126686,#126687,#126688,#126689,
#126690,#126691,#126692,#126693,#126694,#126695,#126696,#126697,#126698,
#126699,#126700,#126701,#126702,#126703,#126704,#126705,#126706,#126707,
#126708,#126709,#126710,#126711,#126712,#126713,#126714,#126715,#126716,
#126717,#126718,#126719,#126720,#126721,#126722,#126723,#126724,#126725,
#126726,#126727,#126728,#126729,#126730,#126731,#126732,#126733,#126734,
#126735,#126736,#126737,#126738,#126739,#126740,#126741,#126742,#126743,
#126744,#126745,#126746,#126747,#126748,#126749,#126750,#126751,#126752,
#126753,#126754,#126755,#126756,#126757,#126758,#126759,#126760,#126761,
#126762,#126763,#126764,#126765,#126766,#126767,#126768,#126769,#126770,
#126771,#126772,#126773,#126774,#126775,#126776,#126777,#126778,#126779,
#126780,#126781,#126782,#126783,#126784,#126785,#126786,#126787,#126788,
#126789,#126790,#126791,#126792,#126793,#126794,#126795,#126796,#126797,
#126798,#126799,#126800,#126801,#126802,#126803,#126804,#126805,#126806,
#126807,#126808,#126809,#126810,#126811,#126812,#126813,#126814,#126815,
#126816,#126817,#126818,#126819,#126820,#126821,#126822,#126823,#126824,
#126825,#126826,#126827,#126828,#126829,#126830,#126831,#126832,#126833,
#126834,#126835,#126836,#126837,#126838,#126839,#126840,#126841,#126842,
#126843,#126844,#126845,#126846,#126847,#126848,#126849,#126850,#126851,
#126852,#126853,#126854,#126855,#126856,#126857,#126858,#126859,#126860,
#126861,#126862,#126863,#126864,#126865,#126866,#126867,#126868,#126869,
#126870,#126871,#126872,#126873,#126874,#126875,#126876,#126877,#126878,
#126879,#126880,#126881,#126882,#126883,#126884,#126885,#126886,#126887,
#126888,#126889,#126890,#126891,#126892,#126893,#126894,#126895,#126896,
#126897,#126898,#126899,#126900,#126901,#126902,#126903,#126904,#126905,
#126906,#126907,#126908,#126909,#126910,#126911,#126912,#126913,#126914,
#126915,#126916,#126917,#126918,#126919,#126920,#126921,#126922,#126923,
#126924,#126925,#126926,#126927,#126928,#126929,#126930,#126931,#126932,
#126933,#126934,#126935,#126936,#126937,#126938,#126939,#126940,#126941,
#126942,#126943,#126944,#126945,#126946,#126947,#126948,#126949,#126950,
#126951,#126952,#126953,#126954,#126955,#126956,#126957,#126958,#126959,
#126960,#126961,#126962,#126963,#126964,#126965,#126966,#126967,#126968,
#126969,#126970,#126971,#126972,#126973,#126974,#126975,#126976,#126977,
#126978,#126979,#126980,#126981,#126982,#126983,#126984,#126985,#126986,
#126987,#126988,#126989,#126990,#126991,#126992,#126993,#126994,#126995,
#126996,#126997,#126998,#126999,#127000,#127001,#127002,#127003,#127004,
#127005,#127006,#127007,#127008,#127009,#127010,#127011,#127012,#127013,
#127014,#127015,#127016,#127017,#127018,#127019,#127020,#127021,#127022,
#127023,#127024,#127025,#127026,#127027,#127028,#127029,#127030,#127031,
#127032,#127033,#127034,#127035,#127036,#127037,#127038,#127039,#127040,
#127041,#127042,#127043,#127044,#127045,#127046,#127047,#127048,#127049,
#127050,#127051,#127052,#127053,#127054,#127055,#127056,#127057,#127058,
#127059,#127060,#127061,#127062,#127063,#127064,#127065,#127066,#127067,
#127068,#127069,#127070,#127071,#127072,#127073,#127074,#127075,#127076,
#127077,#127078,#127079,#127080,#127081,#127082,#127083,#127084,#127085,
#127086,#127087,#127088,#127089,#127090,#127091,#127092,#127093,#127094,
#127095,#127096,#127097,#127098,#127099,#127100,#127101,#127102,#127103,
#127104,#127105,#127106,#127107,#127108,#127109,#127110,#127111,#127112,
#127113,#127114,#127115,#127116,#127117,#127118,#127119,#127120,#127121,
#127122,#127123,#127124,#127125,#127126,#127127,#127128,#127129,#127130,
#127131,#127132,#127133,#127134,#127135,#127136,#127137,#127138,#127139,
#127140,#127141,#127142,#127143,#127144,#127145,#127146,#127147,#127148,
#127149,#127150,#127151,#127152,#127153,#127154,#127155,#127156,#127157,
#127158,#127159,#127160,#127161,#127162,#127163,#127164,#127165,#127166,
#127167,#127168,#127169,#127170,#127171,#127172,#127173,#127174,#127175,
#127176,#127177,#127178,#127179,#127180,#127181,#127182,#127183,#127184,
#127185,#127186,#127187,#127188,#127189,#127190,#127191,#127192,#127193,
#127194,#127195,#127196,#127197,#127198,#127199,#127200,#127201,#127202,
#127203,#127204,#127205,#127206,#127207,#127208,#127209,#127210,#127211,
#127212,#127213,#127214,#127215,#127216,#127217,#127218,#127219,#127220,
#127221,#127222,#127223,#127224,#127225,#127226,#127227,#127228,#127229,
#127230,#127231,#127232,#127233,#127234,#127235,#127236,#127237,#127238,
#127239,#127240,#127241,#127242,#127243,#127244,#127245,#127246,#127247,
#127248,#127249,#127250,#127251,#127252,#127253,#127254,#127255),
 .UNSPECIFIED.,.F.,.F.,(4,3,3,3,3,3,3,3,3,3,3,3,3,3,3,3,3,3,3,3,3,3,3,3,
3,3,3,3,3,3,3,3,3,3,3,3,3,3,3,3,3,3,3,3,3,3,3,3,3,3,3,3,3,3,3,3,3,3,3,3,
3,3,3,3,3,3,3,3,3,3,3,3,3,3,3,3,3,3,3,3,3,3,3,3,3,3,3,3,3,3,3,3,3,3,3,3,
3,3,3,3,3,3,3,3,3,3,3,3,3,3,3,3,3,3,3,3,3,3,3,3,3,3,3,3,3,3,3,3,3,3,3,3,
3,3,3,3,3,3,3,3,3,3,3,3,3,3,3,3,3,3,3,3,3,3,3,3,3,3,3,3,3,3,3,3,3,3,3,3,
3,3,3,3,3,3,3,3,3,3,3,3,3,3,3,3,3,3,3,3,3,3,3,3,3,3,3,3,3,3,3,3,3,3,3,3,
3,3,3,3,3,3,3,3,3,3,3,3,3,3,3,3,3,3,3,3,3,3,3,3,3,3,3,3,3,3,3,3,3,3,3,3,
3,3,3,3,3,3,3,3,3,3,3,3,3,3,3,3,3,3,3,3,3,3,3,3,3,3,3,3,3,3,3,3,3,3,3,3,
3,3,3,3,3,3,3,3,3,3,3,3,3,3,3,3,3,3,3,3,3,3,3,3,3,3,3,3,3,3,3,3,3,3,3,3,
3,3,3,3,3,3,3,3,3,3,3,3,3,3,3,3,3,3,3,3,3,3,3,3,3,3,3,3,3,3,3,3,3,3,3,3,
3,3,3,3,3,3,3,3,3,3,3,3,3,3,3,3,3,3,3,3,3,3,3,3,3,4),(5.20216182334446E-10,
0.00347443492601966,0.00570688258195725,0.00918133827212141,0.0125945252680758,
0.015625,0.0187839823676142,0.0193300081792176,0.0224782391359994,0.0256515363297369,
0.028790818664551,0.03125,0.0329493207213983,0.0365931796330841,0.0402730237337453,
0.0438972442675418,0.0465692264410792,0.046875,0.0503787270170612,0.0539251534742272,
0.0574378846159654,0.0601890491199338,0.0625,0.0656593767363052,0.0688512187124797,
0.072022969006137,0.0738089957696803,0.0769936193159481,0.078125,0.0810803939461167,
0.0840635031162776,0.0870362329029547,0.0874298297247765,0.0904162082372389,
0.0933769718509167,0.09375,0.0966686282545172,0.0996149805817625,0.101051359359783,
0.103994541392132,0.106921699626475,0.109375,0.112437729870715,0.114672642302103,
0.117731927684066,0.120802155363138,0.123830276023817,0.125,0.128292952050532,
0.131639048350125,0.135010603919197,0.138336209402742,0.140625,0.141912742890253,
0.145531195691151,0.149188871146947,0.152797634251648,0.155532620401372,
0.15625,0.159683676855515,0.163157376945269,0.166599724553725,0.169152424746321,
0.171875,0.174980221000154,0.178116626740585,0.181235378080132,0.182772494566159,
0.185902673107412,0.1875,0.190434186626795,0.193413857028265,0.196393527429734,
0.199357571894715,0.202297912755109,0.203125,0.206055444245093,0.209013384825704,
0.210015098938212,0.212968475148107,0.215908059825436,0.21875,0.221860039062338,
0.223636204247864,0.22674130730133,0.229860095467153,0.232936402287408,
0.234375,0.237256335868369,0.240675296529857,0.244122783804952,0.247522496455881,
0.25,0.250876131824044,0.254496498120583,0.25815833029859,0.261774684916282,
0.264496012503358,0.265625,0.268985057184776,0.27238267417603,0.275751588775742,
0.278115801498377,0.28125,0.284305431523578,0.287390948878239,0.290461124583113,
0.291736041582144,0.29481635081606,0.296875,0.299795468306517,0.30274475235664,
0.305357254395254,0.308306391484206,0.311233765771915,0.3125,0.315449449862474,
0.318426172018201,0.318978811643845,0.321949410112128,0.325037205056064,
0.327968503187781,0.328125,0.331289577907013,0.332599722943431,0.335757673042725,
0.338932212939582,0.342063784269237,0.34375,0.346219705724597,0.349710173927675,
0.353231972123044,0.356703596094571,0.359375,0.359839526930364,0.363437669035513,
0.36707918797103,0.370679868422475,0.373459395494986,0.375,0.378287025255883,
0.381609540416843,0.384906315679657,0.387079197625576,0.390392329988085,
0.390625,0.39363830504408,0.396680742744654,0.399709833254767,0.400699634543103,
0.40373776853474,0.40625,0.409163518147067,0.412105459615951,0.414320997121055,
0.417261873715739,0.420182954116797,0.421875,0.424908747359218,0.427942494718436,
0.430937289556631,0.433938170494747,0.436897239215958,0.4375,0.440726412239623,
0.441563197178864,0.444781090226323,0.448018604239829,0.45121243927732,
0.453125,0.455183072114486,0.458736644674753,0.462323836640832,0.465857919479201,
0.46875,0.468802918430796,0.472355686862716,0.475953611371833,0.479516903210034,
0.482422768628181,0.484375,0.487592958527347,0.490844667564892,0.494073617863991,
0.496042623025507,0.499286015821081,0.5,0.502978813852263,0.505985931594554,
0.508981390179663,0.509663270744232,0.512666863451373,0.515625,0.518538200431623,
0.521479461582459,0.523284745973581,0.52622387584103,0.529145224808355,
0.53125,0.534278531515679,0.536906141280998,0.539932382464555,0.542967242626301,
0.545960146613795,0.546875,0.550169692731118,0.550526631608555,0.55381072294251,
0.557117548879979,0.560379670962196,0.5625,0.564146443135158,0.567744248756959,
0.571378866506875,0.574962156137023,0.57776630696464,0.578125,0.581619060812972,
0.585155655557043,0.588659207363907,0.591386135538575,0.59375,0.596904702340591,
0.600091689428527,0.603258755178044,0.605006086445545,0.608185884742262,
0.609375,0.61232681575554,0.615306216186714,0.618275363693003,0.618626945037526,
0.62160955368506,0.624566770865524,0.625,0.627919493762159,0.63086672615331,
0.632248491210492,0.635192366988909,0.638120550627168,0.640625,0.64369373402428,
0.645869745721573,0.648934858155109,0.65201123869859,0.655045433006161,
0.65625,0.65949003434161,0.662845160687558,0.666226154489625,0.669561015717934,
0.671875,0.673109823478419,0.676729932328932,0.680389578512117,0.684000697898786,
0.68672970233448,0.6875,0.690924360250115,0.694388402991143,0.697821401282634,
0.70034950361591,0.703125,0.706223390758155,0.70935281627235,0.712464902154664,
0.713969593429043,0.71709292612529,0.71875,0.721682034045518,0.724643244000991,
0.727590650874839,0.730552398363661,0.733490689887891,0.734375,0.737307498834004,
0.74026746343299,0.741212223095047,0.744167434072634,0.747109139383837,
0.75,0.753116624340981,0.754833304677061,0.757944787456824,0.761070321194209,
0.764153320986134,0.765625,0.768453415102953,0.771881776846227,0.775339044659323,
0.778748260902405,0.78125,0.782073213581069,0.785692078143669,0.789352668615429,
0.7929683014824,0.795693093486023,0.796875,0.800225529270218,0.803613330542177,
0.806972799600617,0.809312882225236,0.8125,0.815549588886657,0.818629135222858,
0.821693615570212,0.82293314655255,0.82600760763743,0.828125,0.831044214118892,
0.83399219321777,0.836554380284832,0.8395021024964,0.842428309810172,0.84375,
0.84670236312733,0.849681973371354,0.850175932321047,0.85314920546358,0.85626210273179,
0.859196139907348,0.859375,0.862547087865006,0.86379681770171,0.866962047216795,
0.870144250323641,0.873283411344368,0.875,0.877416784202447,0.880916860814652,
0.884448641120541,0.88792991041502,0.890625,0.891036608570682,0.894627934057767,
0.898262700334365,0.901857216621964,0.904656471594752,0.90625,0.909528242404635,
0.912841868377176,0.916130333125424,0.918276290499366,0.921580869496846,
0.921875,0.924887021712013,0.92792813026193,0.930956064910083,0.931896748850273,
0.934933565470661,0.9375,0.94040354794162,0.943334751535781,0.945518064905476,
0.948448297805192,0.951358678861985,0.953125,0.95614542413997,0.959139769947207,
0.962158893277762,0.965185833846391,0.96817211281766,0.96875,0.971943853262886,
0.972760031750702,0.975946224934112,0.979147645287132,0.982299999699597,
0.984375,0.986380419811282,0.990150550886061,0.993982501808756,0.997794160465613,
0.999999999390239),.UNSPECIFIED.);
#3279=B_SPLINE_CURVE_WITH_KNOTS('',3,(#127257,#127258,#127259,#127260,#127261,
#127262,#127263),.UNSPECIFIED.,.F.,.F.,(4,1,1,1,4),(1.0472464472798E-9,
0.25,0.5,0.75,0.999999980893203),.UNSPECIFIED.);
#3280=B_SPLINE_CURVE_WITH_KNOTS('',3,(#127265,#127266,#127267,#127268,#127269,
#127270,#127271,#127272,#127273,#127274,#127275,#127276,#127277,#127278,
#127279,#127280,#127281,#127282,#127283,#127284,#127285,#127286,#127287),
 .UNSPECIFIED.,.F.,.F.,(4,1,1,1,1,1,1,1,1,1,1,1,1,1,1,1,1,1,1,1,4),(0.,
0.125,0.25,0.3125,0.375,0.40625,0.4375,0.46875,0.484375,0.4921875,0.5,0.5078125,
0.515625,0.53125,0.5625,0.59375,0.625,0.6875,0.75,0.875,0.999999986968221),
 .UNSPECIFIED.);
#3281=B_SPLINE_CURVE_WITH_KNOTS('',3,(#127715,#127716,#127717,#127718,#127719,
#127720,#127721,#127722,#127723,#127724,#127725,#127726,#127727,#127728,
#127729,#127730,#127731,#127732,#127733,#127734,#127735,#127736,#127737,
#127738,#127739,#127740,#127741,#127742,#127743,#127744,#127745,#127746,
#127747,#127748,#127749,#127750,#127751,#127752,#127753,#127754,#127755,
#127756,#127757,#127758,#127759,#127760,#127761,#127762,#127763,#127764,
#127765,#127766,#127767,#127768,#127769,#127770,#127771,#127772,#127773,
#127774,#127775,#127776,#127777,#127778,#127779,#127780,#127781,#127782,
#127783,#127784),.UNSPECIFIED.,.F.,.F.,(4,3,3,3,3,3,3,3,3,3,3,3,3,3,3,3,
3,3,3,3,3,3,3,4),(1.06825399762781E-7,0.00776323677877595,0.00874783430281519,
0.0164839143999947,0.0242264895834472,0.0255961134701476,0.0790957992553728,
0.133589099316785,0.188797918247073,0.244808853368559,0.301707829502284,
0.360082821183773,0.41938235182297,0.480095337009377,0.500000004898133,
0.562835777888082,0.626666651632656,0.691110010656576,0.756565080331759,
0.790207203705394,0.82894279980666,0.894473827927521,0.961205666332097,
1.),.UNSPECIFIED.);
#3282=B_SPLINE_CURVE_WITH_KNOTS('',3,(#127785,#127786,#127787,#127788,#127789,
#127790,#127791,#127792,#127793,#127794,#127795,#127796,#127797,#127798,
#127799,#127800,#127801,#127802,#127803,#127804,#127805,#127806,#127807,
#127808,#127809,#127810,#127811,#127812,#127813,#127814,#127815,#127816,
#127817,#127818,#127819,#127820,#127821,#127822,#127823,#127824,#127825,
#127826,#127827,#127828,#127829,#127830,#127831,#127832,#127833,#127834,
#127835,#127836,#127837,#127838,#127839,#127840,#127841,#127842,#127843,
#127844,#127845,#127846,#127847,#127848,#127849,#127850,#127851,#127852,
#127853,#127854,#127855,#127856,#127857,#127858,#127859,#127860,#127861,
#127862,#127863,#127864,#127865,#127866,#127867,#127868,#127869,#127870,
#127871,#127872,#127873,#127874,#127875,#127876,#127877,#127878,#127879,
#127880,#127881,#127882,#127883,#127884,#127885,#127886,#127887,#127888,
#127889,#127890,#127891,#127892,#127893,#127894,#127895,#127896,#127897,
#127898,#127899,#127900,#127901,#127902,#127903,#127904,#127905,#127906,
#127907,#127908,#127909,#127910,#127911,#127912,#127913,#127914,#127915,
#127916,#127917,#127918,#127919,#127920,#127921,#127922,#127923,#127924,
#127925,#127926,#127927,#127928,#127929,#127930,#127931,#127932,#127933,
#127934,#127935,#127936,#127937,#127938,#127939,#127940,#127941,#127942,
#127943,#127944,#127945,#127946,#127947,#127948,#127949,#127950,#127951,
#127952,#127953,#127954,#127955,#127956,#127957,#127958,#127959,#127960,
#127961,#127962,#127963,#127964,#127965,#127966,#127967,#127968,#127969,
#127970,#127971,#127972,#127973,#127974,#127975,#127976,#127977,#127978,
#127979,#127980,#127981,#127982,#127983,#127984,#127985,#127986,#127987,
#127988,#127989,#127990,#127991,#127992,#127993,#127994,#127995,#127996,
#127997,#127998,#127999,#128000,#128001,#128002,#128003,#128004,#128005,
#128006,#128007,#128008,#128009,#128010,#128011,#128012,#128013,#128014,
#128015,#128016,#128017,#128018,#128019,#128020,#128021,#128022,#128023,
#128024,#128025,#128026,#128027,#128028,#128029,#128030,#128031,#128032,
#128033,#128034,#128035,#128036,#128037,#128038,#128039,#128040,#128041,
#128042,#128043,#128044,#128045,#128046,#128047,#128048,#128049,#128050,
#128051,#128052,#128053,#128054,#128055,#128056,#128057,#128058,#128059,
#128060,#128061,#128062,#128063,#128064,#128065,#128066,#128067,#128068,
#128069,#128070,#128071,#128072,#128073,#128074,#128075,#128076,#128077,
#128078,#128079,#128080,#128081,#128082,#128083,#128084,#128085,#128086,
#128087,#128088,#128089,#128090,#128091,#128092,#128093,#128094,#128095,
#128096,#128097,#128098,#128099,#128100,#128101,#128102,#128103,#128104,
#128105,#128106,#128107,#128108,#128109,#128110,#128111,#128112,#128113,
#128114,#128115,#128116,#128117,#128118,#128119,#128120,#128121,#128122,
#128123,#128124,#128125,#128126,#128127,#128128,#128129,#128130,#128131,
#128132,#128133,#128134,#128135,#128136,#128137,#128138,#128139,#128140,
#128141,#128142,#128143,#128144,#128145,#128146,#128147,#128148,#128149,
#128150,#128151,#128152,#128153,#128154,#128155,#128156,#128157,#128158,
#128159,#128160,#128161,#128162,#128163,#128164,#128165,#128166,#128167,
#128168,#128169,#128170,#128171,#128172,#128173,#128174,#128175,#128176,
#128177,#128178,#128179,#128180,#128181,#128182,#128183,#128184,#128185,
#128186,#128187,#128188,#128189,#128190,#128191,#128192,#128193,#128194,
#128195,#128196,#128197,#128198,#128199,#128200,#128201,#128202,#128203,
#128204,#128205,#128206,#128207,#128208,#128209,#128210,#128211,#128212,
#128213,#128214,#128215,#128216,#128217,#128218,#128219,#128220,#128221,
#128222,#128223,#128224,#128225,#128226,#128227,#128228,#128229,#128230,
#128231,#128232,#128233,#128234,#128235,#128236,#128237,#128238,#128239,
#128240,#128241,#128242,#128243,#128244,#128245,#128246,#128247,#128248,
#128249,#128250,#128251,#128252,#128253,#128254,#128255,#128256,#128257,
#128258,#128259,#128260,#128261,#128262,#128263,#128264,#128265,#128266,
#128267,#128268,#128269,#128270,#128271,#128272,#128273,#128274,#128275,
#128276,#128277,#128278,#128279,#128280,#128281,#128282,#128283,#128284,
#128285,#128286,#128287,#128288,#128289,#128290,#128291,#128292,#128293,
#128294,#128295,#128296,#128297,#128298,#128299,#128300,#128301,#128302,
#128303,#128304,#128305,#128306,#128307,#128308,#128309,#128310,#128311,
#128312,#128313,#128314,#128315,#128316,#128317,#128318,#128319,#128320,
#128321,#128322,#128323,#128324,#128325,#128326,#128327,#128328,#128329,
#128330,#128331,#128332,#128333,#128334,#128335,#128336,#128337,#128338,
#128339,#128340,#128341,#128342,#128343,#128344,#128345,#128346,#128347,
#128348,#128349,#128350,#128351,#128352,#128353,#128354,#128355,#128356,
#128357,#128358,#128359,#128360,#128361,#128362,#128363,#128364,#128365,
#128366,#128367,#128368,#128369,#128370,#128371,#128372,#128373,#128374,
#128375,#128376,#128377,#128378,#128379,#128380,#128381,#128382,#128383,
#128384,#128385,#128386,#128387,#128388,#128389,#128390,#128391,#128392,
#128393,#128394,#128395,#128396,#128397,#128398,#128399,#128400,#128401,
#128402,#128403,#128404,#128405,#128406,#128407,#128408,#128409,#128410,
#128411,#128412,#128413,#128414,#128415,#128416,#128417,#128418,#128419,
#128420,#128421,#128422,#128423,#128424,#128425,#128426,#128427,#128428,
#128429,#128430,#128431,#128432,#128433,#128434,#128435,#128436,#128437,
#128438,#128439,#128440,#128441,#128442,#128443,#128444,#128445,#128446,
#128447,#128448,#128449,#128450,#128451,#128452,#128453,#128454,#128455,
#128456,#128457,#128458,#128459,#128460,#128461,#128462,#128463,#128464,
#128465,#128466,#128467,#128468,#128469,#128470,#128471,#128472,#128473,
#128474,#128475,#128476,#128477,#128478,#128479,#128480,#128481,#128482,
#128483,#128484,#128485,#128486,#128487,#128488,#128489,#128490,#128491,
#128492,#128493,#128494,#128495,#128496,#128497,#128498,#128499,#128500,
#128501,#128502,#128503,#128504,#128505,#128506,#128507,#128508,#128509,
#128510,#128511,#128512,#128513,#128514,#128515,#128516,#128517,#128518,
#128519,#128520,#128521,#128522,#128523,#128524,#128525,#128526,#128527,
#128528,#128529,#128530,#128531,#128532,#128533,#128534,#128535,#128536,
#128537,#128538,#128539,#128540,#128541,#128542,#128543,#128544,#128545,
#128546,#128547,#128548,#128549,#128550,#128551,#128552,#128553,#128554,
#128555,#128556,#128557,#128558,#128559,#128560,#128561,#128562,#128563,
#128564,#128565,#128566,#128567,#128568,#128569,#128570,#128571,#128572,
#128573,#128574,#128575,#128576,#128577,#128578,#128579,#128580,#128581,
#128582,#128583,#128584,#128585,#128586,#128587,#128588,#128589,#128590,
#128591,#128592,#128593,#128594,#128595,#128596,#128597,#128598,#128599,
#128600,#128601,#128602,#128603,#128604,#128605,#128606,#128607,#128608,
#128609,#128610,#128611,#128612,#128613,#128614,#128615,#128616,#128617,
#128618,#128619,#128620,#128621,#128622,#128623,#128624,#128625,#128626,
#128627,#128628,#128629,#128630,#128631,#128632,#128633,#128634,#128635,
#128636,#128637,#128638,#128639,#128640,#128641,#128642,#128643,#128644,
#128645,#128646,#128647,#128648,#128649,#128650,#128651,#128652,#128653,
#128654,#128655,#128656,#128657,#128658,#128659,#128660,#128661,#128662,
#128663,#128664,#128665,#128666,#128667,#128668,#128669,#128670,#128671,
#128672,#128673,#128674,#128675,#128676,#128677,#128678,#128679,#128680,
#128681,#128682,#128683,#128684,#128685,#128686,#128687,#128688,#128689,
#128690,#128691,#128692,#128693,#128694,#128695,#128696,#128697,#128698,
#128699,#128700,#128701,#128702,#128703,#128704,#128705,#128706,#128707,
#128708,#128709,#128710,#128711,#128712,#128713,#128714,#128715,#128716,
#128717,#128718,#128719,#128720,#128721,#128722,#128723,#128724,#128725,
#128726,#128727,#128728,#128729,#128730,#128731,#128732,#128733,#128734,
#128735,#128736,#128737,#128738,#128739,#128740,#128741,#128742,#128743,
#128744,#128745,#128746,#128747,#128748,#128749,#128750,#128751,#128752,
#128753,#128754,#128755,#128756,#128757,#128758,#128759,#128760,#128761,
#128762,#128763,#128764,#128765,#128766,#128767,#128768,#128769,#128770,
#128771,#128772,#128773,#128774,#128775,#128776,#128777,#128778,#128779,
#128780,#128781,#128782,#128783,#128784,#128785,#128786,#128787,#128788,
#128789,#128790,#128791,#128792,#128793,#128794,#128795,#128796,#128797,
#128798,#128799,#128800,#128801,#128802,#128803,#128804,#128805,#128806,
#128807,#128808,#128809,#128810,#128811,#128812,#128813,#128814,#128815,
#128816,#128817,#128818,#128819,#128820,#128821,#128822,#128823,#128824,
#128825,#128826,#128827,#128828,#128829,#128830,#128831,#128832,#128833,
#128834,#128835,#128836,#128837,#128838,#128839,#128840,#128841,#128842,
#128843,#128844,#128845,#128846,#128847,#128848,#128849,#128850,#128851,
#128852,#128853,#128854,#128855,#128856,#128857,#128858,#128859,#128860,
#128861,#128862,#128863,#128864,#128865,#128866,#128867,#128868,#128869,
#128870,#128871,#128872,#128873,#128874,#128875,#128876,#128877,#128878,
#128879,#128880,#128881,#128882,#128883,#128884,#128885,#128886,#128887,
#128888,#128889,#128890,#128891,#128892,#128893,#128894,#128895,#128896,
#128897,#128898,#128899,#128900,#128901,#128902,#128903,#128904,#128905,
#128906,#128907,#128908,#128909,#128910,#128911,#128912,#128913,#128914,
#128915,#128916,#128917,#128918,#128919,#128920,#128921,#128922,#128923,
#128924,#128925,#128926,#128927,#128928,#128929,#128930,#128931,#128932,
#128933,#128934,#128935,#128936,#128937,#128938,#128939,#128940),
 .UNSPECIFIED.,.F.,.F.,(4,3,3,3,3,3,3,3,3,3,3,3,3,3,3,3,3,3,3,3,3,3,3,3,
3,3,3,3,3,3,3,3,3,3,3,3,3,3,3,3,3,3,3,3,3,3,3,3,3,3,3,3,3,3,3,3,3,3,3,3,
3,3,3,3,3,3,3,3,3,3,3,3,3,3,3,3,3,3,3,3,3,3,3,3,3,3,3,3,3,3,3,3,3,3,3,3,
3,3,3,3,3,3,3,3,3,3,3,3,3,3,3,3,3,3,3,3,3,3,3,3,3,3,3,3,3,3,3,3,3,3,3,3,
3,3,3,3,3,3,3,3,3,3,3,3,3,3,3,3,3,3,3,3,3,3,3,3,3,3,3,3,3,3,3,3,3,3,3,3,
3,3,3,3,3,3,3,3,3,3,3,3,3,3,3,3,3,3,3,3,3,3,3,3,3,3,3,3,3,3,3,3,3,3,3,3,
3,3,3,3,3,3,3,3,3,3,3,3,3,3,3,3,3,3,3,3,3,3,3,3,3,3,3,3,3,3,3,3,3,3,3,3,
3,3,3,3,3,3,3,3,3,3,3,3,3,3,3,3,3,3,3,3,3,3,3,3,3,3,3,3,3,3,3,3,3,3,3,3,
3,3,3,3,3,3,3,3,3,3,3,3,3,3,3,3,3,3,3,3,3,3,3,3,3,3,3,3,3,3,3,3,3,3,3,3,
3,3,3,3,3,3,3,3,3,3,3,3,3,3,3,3,3,3,3,3,3,3,3,3,3,3,3,3,3,3,3,3,3,3,3,3,
3,3,3,3,3,3,3,3,3,3,3,3,3,3,3,3,3,3,3,3,3,3,3,3,3,3,3,3,3,3,3,3,3,3,3,3,
3,4),(1.19631378914376E-9,0.00328822484195715,0.00635873507847778,0.00964611205104359,
0.012870519143896,0.0156250011776212,0.0185590681159785,0.0194378370130751,
0.0223908780495385,0.025345351958843,0.0282976765588859,0.0312500011589288,
0.032512348408693,0.0358606379667699,0.0392470896143614,0.0425928412591238,
0.0455872748804994,0.0468750011402364,0.0499169431611156,0.052992609296766,
0.0560520232838644,0.0586622715242052,0.0617230614049184,0.062500001121544,
0.0653406230152817,0.0682099656928631,0.0710722378271944,0.0717385082112821,
0.0746124605115213,0.0774592784315881,0.0781250011028516,0.0809475528460312,
0.0837996337811935,0.0848159649659916,0.0876632100689647,0.0905120878696271,
0.0933186703914774,0.0937500010841592,0.0967531558611074,0.0978924665232524,
0.100895916119082,0.103915515198569,0.106895206106142,0.109375001065467,
0.110967531923039,0.114282285162127,0.117633651607323,0.120945471563536,
0.124042421678978,0.125000001046774,0.128072251870447,0.131179155092716,
0.134269105138478,0.137117394444974,0.140207059579293,0.140625001028082,
0.143483474202606,0.146371151712726,0.149250608486647,0.150193381872656,
0.153221691441023,0.156083752456954,0.15625000100939,0.159060526538408,
0.161900724435666,0.163270800682786,0.166107257412573,0.168991129201635,
0.171875000990697,0.174846932110699,0.176347523092958,0.179319745021251,
0.182306270294181,0.185252566482445,0.187500000972005,0.189422692239088,
0.192708543046576,0.196028109414673,0.199307963317697,0.202497571287008,
0.203125000953312,0.206236881875242,0.209376444192436,0.212497984921446,
0.215572524641032,0.21875000093462,0.221627059131722,0.224533845879016,
0.227431393657412,0.228648292878565,0.23155018869548,0.234375000915928,
0.237177808231152,0.240010478653383,0.24172561931689,0.244555548821889,
0.247367732397119,0.250000000897235,0.252943778675458,0.25480254969043,
0.257746653944785,0.260703241915816,0.263619244256069,0.265625000878543,
0.267877852555791,0.271146571037858,0.274417166261866,0.277684946372963,
0.28095272648406,0.28125000085985,0.284444417637896,0.287617205137136,0.290822436554585,
0.294027667972034,0.296875000841158,0.299772324853817,0.302699896775498,
0.305617254696194,0.307103235604378,0.310024572769179,0.312500000822466,
0.315298974246816,0.318128049075845,0.320180430201818,0.323007670038063,
0.32581555090889,0.328125000803773,0.331043685303145,0.333257543462547,
0.336176655847458,0.339106430465499,0.341995247199799,0.343750000785081,
0.346333009957086,0.349593507659412,0.352791776648544,0.356083388707466,
0.359194315233334,0.359375000766388,0.35940789476959,0.362676625952029,
0.365914459733748,0.369198639616548,0.372482819499348,0.375000000747696,
0.377919013216169,0.380868775969351,0.383807412603999,0.3855582116707,0.388500111035012,
0.390625000729004,0.393424058948884,0.396253503308596,0.398635239623,0.401463659787491,
0.40427115952722,0.406250000710311,0.409146529044513,0.411712503391557,
0.414609635684474,0.417515590511672,0.420380222378008,0.421875000691619,
0.42478816061077,0.427966120626309,0.431099466901727,0.434299733787326,
0.437500000672926,0.437863062373812,0.44113179039741,0.444437021688479,
0.44771259907963,0.450937974468206,0.453125000654234,0.456066913734603,
0.459040055520985,0.462001236374636,0.464013221334498,0.466976573372584,
0.468750000635542,0.47155304468752,0.474386801072945,0.477090053594777,
0.479923500755215,0.482734507543692,0.484375000616849,0.487271215552497,
0.490167430488145,0.493045596226682,0.495930723318968,0.498774191219224,
0.500000000598157,0.503066389984376,0.503243299952122,0.506338725108958,
0.50942919019354,0.512527095386502,0.515625000579464,0.516318221585884,
0.519628745101568,0.522979496690724,0.526295404911004,0.529393129394458,
0.531250000560772,0.534215943422841,0.537213563517334,0.540198457552244,
0.542468262867956,0.545453858049999,0.546875000542079,0.549686356814005,
0.552615617580303,0.5555448783466,0.558387754587153,0.561206545427662,0.562500000523387,
0.565338890564406,0.568207645690386,0.568622326968322,0.571483927374931,
0.574350619941611,0.577175435607869,0.578125000504695,0.581154183086459,
0.581698423155713,0.58473165373108,0.587782657573659,0.590796504137731,
0.593750000486002,0.594773378182966,0.598110033430077,0.601486731121646,
0.604825092256789,0.607848282256869,0.60937500046731,0.612366033491556,
0.61538916743438,0.618398862386639,0.620923333510633,0.623931904263813,
0.625000000448618,0.62782283728291,0.630673668968875,0.633517969199669,
0.633999719763014,0.636855173612628,0.639684703089294,0.640625000429925,
0.643448568008269,0.646301797296892,0.647077196113156,0.649924323484733,
0.652774681790696,0.655583121293474,0.656250000411233,0.659245434141459,
0.660153525601788,0.663152529163391,0.666167581317421,0.669145014510477,
0.67187500039254,0.67322853545764,0.676570219174196,0.67995096970711,0.68329167586552,
0.686303432498471,0.687500000373848,0.690517103924192,0.693566730692253,
0.696602233095486,0.699378429729487,0.702410680821238,0.703125000355155,
0.705961221394965,0.708825952037526,0.711683367069311,0.712454583095603,
0.715324204509348,0.718166076767301,0.718750000336463,0.72156100093791,
0.724401541723045,0.725532042181193,0.728367590287415,0.731204504110767,
0.733999541048513,0.734375000317771,0.737340020350839,0.738608603113586,
0.741576694576394,0.744559183420536,0.747503483117865,0.750000000299078,
0.751683694621887,0.755009348802437,0.758372045970701,0.761694395119548,
0.764758581287368,0.765625000280386,0.768677137044929,0.771754225760105,
0.774816402754506,0.777833547338557,0.78089018748612,0.781250000261694,
0.784101251537091,0.786981503721741,0.789853684046891,0.790909472770257,
0.793892236506629,0.796875000243001,0.799676323326518,0.802507153732964,
0.803986870297029,0.806813838279854,0.809656919252082,0.812500000224309,
0.815437777638512,0.817063652119429,0.820004048602606,0.822957222696441,
0.825871591450566,0.828125000205616,0.830138855127872,0.833427805848867,
0.836750574963093,0.840033490595757,0.843213731829049,0.843750000186924,
0.84688467051342,0.84999563983648,0.853142160664694,0.856288681492908,0.859375000168232,
0.862242800624492,0.865140055699254,0.868028528998242,0.869364393350738,
0.872256064918307,0.875000000149539,0.87779463820325,0.880618822591175,
0.882441684237707,0.885263128252072,0.888066793829441,0.890625000130847,
0.89353804817289,0.895518670728883,0.898433985925167,0.901360456166606,
0.904247501737228,0.906250000112154,0.90859401660488,0.911862735046738,
0.915120963327807,0.91839492685006,0.921668890372313,0.921875000093462,
0.925092207227448,0.928277447701196,0.9315106381653,0.934743828629405,0.93750000007477,
0.940372906993256,0.943274985032641,0.946167410994037,0.947819279773661,
0.950713594931515,0.953125000056077,0.955936868666798,0.958780786894981,
0.960896722897606,0.963738285288601,0.96656205983248,0.968750000037385,
0.971607540148244,0.973973225223858,0.976831720740819,0.979696840700828,
0.982518459587593,0.984375000018692,0.987049684342421,0.990338046194567,
0.993663884559186,0.996976031582184,1.),.UNSPECIFIED.);
#3283=B_SPLINE_CURVE_WITH_KNOTS('',3,(#129257,#129258,#129259,#129260,#129261),
 .UNSPECIFIED.,.F.,.F.,(4,1,4),(0.,0.5,0.9999999785757),.UNSPECIFIED.);
#3284=B_SPLINE_CURVE_WITH_KNOTS('',3,(#129262,#129263,#129264,#129265,#129266,
#129267,#129268,#129269,#129270,#129271,#129272,#129273,#129274,#129275,
#129276,#129277,#129278,#129279,#129280,#129281,#129282,#129283,#129284,
#129285,#129286,#129287,#129288,#129289,#129290,#129291,#129292,#129293,
#129294,#129295,#129296,#129297,#129298,#129299,#129300,#129301,#129302,
#129303,#129304,#129305,#129306,#129307,#129308,#129309,#129310,#129311,
#129312,#129313,#129314,#129315,#129316,#129317,#129318,#129319,#129320,
#129321,#129322,#129323,#129324,#129325,#129326,#129327,#129328,#129329,
#129330,#129331,#129332,#129333,#129334,#129335,#129336,#129337,#129338,
#129339,#129340,#129341,#129342,#129343,#129344,#129345,#129346,#129347,
#129348,#129349,#129350,#129351,#129352,#129353,#129354,#129355,#129356,
#129357,#129358,#129359,#129360,#129361,#129362,#129363,#129364,#129365,
#129366,#129367,#129368,#129369,#129370,#129371,#129372,#129373,#129374,
#129375,#129376),.UNSPECIFIED.,.F.,.F.,(4,3,3,3,3,3,3,3,3,3,3,3,3,3,3,3,
3,3,3,3,3,3,3,3,3,3,3,3,3,3,3,3,3,3,3,3,3,3,4),(0.,0.125,0.229511516311848,
0.25,0.303623539527821,0.3125,0.359468410858927,0.375,0.407681873018798,
0.4375,0.4558320792786,0.46875,0.478605000794814,0.484375,0.491185563775584,
0.499067129426892,0.5,0.507540152916386,0.515625,0.528942640146348,0.53125,
0.55276531533393,0.5625,0.574041848178586,0.59375,0.625,0.666391712778445,
0.6875,0.7261674310076,0.75,0.788229382056858,0.825866783936157,0.86257367794633,
0.875,0.910695788743077,0.945634386882634,0.979504536590244,0.990872328219457,
1.),.UNSPECIFIED.);
#3285=B_SPLINE_CURVE_WITH_KNOTS('',3,(#129377,#129378,#129379,#129380,#129381,
#129382,#129383,#129384,#129385,#129386,#129387,#129388,#129389,#129390,
#129391,#129392,#129393,#129394,#129395,#129396,#129397,#129398,#129399,
#129400,#129401,#129402,#129403,#129404,#129405,#129406,#129407,#129408,
#129409,#129410,#129411,#129412,#129413,#129414,#129415,#129416,#129417,
#129418,#129419,#129420,#129421,#129422,#129423,#129424,#129425,#129426,
#129427,#129428,#129429,#129430,#129431,#129432,#129433,#129434,#129435,
#129436,#129437,#129438,#129439,#129440,#129441,#129442,#129443,#129444,
#129445,#129446,#129447,#129448,#129449,#129450,#129451,#129452,#129453,
#129454,#129455,#129456,#129457,#129458,#129459,#129460,#129461,#129462,
#129463,#129464,#129465,#129466,#129467,#129468,#129469,#129470,#129471,
#129472,#129473,#129474,#129475,#129476),.UNSPECIFIED.,.F.,.F.,(4,3,3,3,
3,3,3,3,3,3,3,3,3,3,3,3,3,3,3,3,3,3,3,3,3,3,3,3,3,3,3,3,3,4),(1.41863051261725E-9,
0.0117998659850032,0.0557118479858761,0.0987003475736835,0.142217081067315,
0.182876752773616,0.222718282151278,0.240476252923465,0.258577923385664,
0.297151934240449,0.334601299831634,0.371473563181131,0.409153889351933,
0.444741234258191,0.446834215522735,0.48368731251598,0.506319654736791,
0.542159135331306,0.577245029826088,0.608335860957622,0.644131404482518,
0.679505530232043,0.714752765116021,0.75,0.78258743732251,0.81396748782333,
0.844870183129866,0.875129511855492,0.880349749290038,0.908575311357151,
0.935962584177189,0.962893336785145,0.989188054173205,1.),.UNSPECIFIED.);
#3286=B_SPLINE_CURVE_WITH_KNOTS('',3,(#129502,#129503,#129504,#129505,#129506,
#129507,#129508,#129509,#129510,#129511,#129512,#129513,#129514,#129515,
#129516,#129517),.UNSPECIFIED.,.F.,.F.,(4,3,3,3,3,4),(3.60326538438686E-9,
0.367557819481628,0.5,0.503007995630502,0.944100468644498,1.),
 .UNSPECIFIED.);
#3287=B_SPLINE_CURVE_WITH_KNOTS('',3,(#129572,#129573,#129574,#129575),
 .UNSPECIFIED.,.F.,.F.,(4,4),(3.68831816499663E-5,0.999999996565122),
 .UNSPECIFIED.);
#3288=B_SPLINE_CURVE_WITH_KNOTS('',3,(#129662,#129663,#129664,#129665),
 .UNSPECIFIED.,.F.,.F.,(4,4),(5.56326725159518E-7,1.),.UNSPECIFIED.);
#3289=B_SPLINE_CURVE_WITH_KNOTS('',3,(#129781,#129782,#129783,#129784,#129785,
#129786,#129787,#129788,#129789,#129790,#129791,#129792,#129793,#129794,
#129795,#129796,#129797,#129798,#129799,#129800,#129801,#129802,#129803,
#129804,#129805,#129806,#129807,#129808,#129809,#129810,#129811,#129812,
#129813,#129814,#129815,#129816,#129817,#129818,#129819,#129820,#129821,
#129822,#129823,#129824,#129825,#129826,#129827,#129828,#129829,#129830,
#129831,#129832,#129833,#129834,#129835,#129836,#129837,#129838,#129839,
#129840,#129841,#129842,#129843,#129844,#129845,#129846,#129847,#129848,
#129849,#129850,#129851,#129852,#129853,#129854,#129855,#129856,#129857,
#129858,#129859,#129860,#129861,#129862,#129863,#129864,#129865,#129866,
#129867,#129868,#129869,#129870,#129871,#129872,#129873,#129874),
 .UNSPECIFIED.,.F.,.F.,(4,2,2,2,2,2,2,2,2,2,2,2,2,2,2,2,2,2,2,2,2,2,2,2,
2,2,2,2,2,2,2,2,2,2,2,2,2,2,2,2,2,2,2,2,2,2,4),(1.00000000279366E-6,0.0202283768976067,
0.0860087673828934,0.109817781994005,0.126091588013659,0.146177608965842,
0.197202302783683,0.343088795897113,0.394507638497874,0.424220144658134,
0.451864922905772,0.490550431236241,0.666806061881847,0.732687514149849,
0.758205395649426,0.776786071340969,0.799991367555777,0.865262195252054,
0.942476065554969,0.994458269669396,1.02620746791474,1.05853121815812,1.11091639076729,
1.32081795160364,1.38821766404766,1.41676677678134,1.44510633227724,1.50456525958342,
1.60203875193164,1.64358917138444,1.695309284831,1.79974462355351,1.95480001430712,
1.98943919782426,2.00546345373573,2.01880051228512,2.03849078358307,2.09083256446237,
2.20071167108972,2.24660263108219,2.27147787644013,2.2931339754472,2.32074847110345,
2.37822451417932,2.46153268640191,2.61402393685758,2.63743715923371),
 .UNSPECIFIED.);
#3290=B_SPLINE_CURVE_WITH_KNOTS('',3,(#129875,#129876,#129877,#129878,#129879,
#129880,#129881,#129882,#129883,#129884,#129885,#129886,#129887,#129888,
#129889,#129890,#129891,#129892,#129893,#129894,#129895,#129896,#129897,
#129898,#129899,#129900,#129901,#129902,#129903,#129904,#129905,#129906,
#129907,#129908,#129909,#129910,#129911,#129912,#129913,#129914,#129915,
#129916,#129917,#129918,#129919,#129920,#129921,#129922,#129923,#129924,
#129925,#129926,#129927,#129928,#129929,#129930,#129931,#129932,#129933,
#129934,#129935,#129936,#129937,#129938),.UNSPECIFIED.,.F.,.F.,(4,2,2,2,
2,2,2,2,2,2,2,2,2,2,2,2,2,2,2,2,2,2,2,2,2,2,2,2,2,2,2,4),(0.,0.108014135213349,
0.201682814635476,0.283766049517918,0.321722808019048,0.35065880896745,
0.384285681778826,0.468442523325428,0.534979053087745,0.574687012821947,
0.594572630373091,0.611885044748099,0.635063365143897,0.771999070180196,
0.874339633918774,0.944315901870024,0.977844094658799,1.0058272216117,1.04131916394825,
1.08264668169625,1.18027540710878,1.22289987435903,1.2431955167746,1.26141223422177,
1.29634400279466,1.34798284987163,1.49977443604476,1.54086861330229,1.5720916329218,
1.60835242871195,1.68805717138363,1.75005941776952),.UNSPECIFIED.);
#3291=B_SPLINE_CURVE_WITH_KNOTS('',3,(#130278,#130279,#130280,#130281,#130282,
#130283,#130284,#130285,#130286,#130287,#130288,#130289),.UNSPECIFIED.,
 .F.,.F.,(4,2,2,2,2,4),(9.99991468131345E-7,0.178521879149201,0.356608557168878,
0.52399765078055,0.610402540568472,0.696501657820704),.UNSPECIFIED.);
#3292=B_SPLINE_CURVE_WITH_KNOTS('',3,(#130323,#130324,#130325,#130326,#130327,
#130328,#130329,#130330,#130331,#130332,#130333,#130334,#130335,#130336),
 .UNSPECIFIED.,.F.,.F.,(4,2,2,2,2,2,4),(-2.55106080869231,-2.01892118916933,
-1.61599060931136,-1.24449170186374,-0.870199236125707,-0.490991706772874,
-1.9252942337733E-5),.UNSPECIFIED.);
#3293=B_SPLINE_CURVE_WITH_KNOTS('',3,(#130340,#130341,#130342,#130343,#130344,
#130345,#130346,#130347,#130348,#130349,#130350,#130351,#130352,#130353),
 .UNSPECIFIED.,.F.,.F.,(4,2,2,2,2,2,4),(1.92529423378357E-5,0.490991706772874,
0.870199236125707,1.24449170186374,1.61599060931136,2.01892118916933,2.55106091572282),
 .UNSPECIFIED.);
#3294=B_SPLINE_CURVE_WITH_KNOTS('',3,(#130368,#130369,#130370,#130371,#130372,
#130373),.UNSPECIFIED.,.F.,.F.,(4,2,4),(1.00000000902025E-6,0.6133562793592,
1.22667704224539),.UNSPECIFIED.);
#3295=B_SPLINE_CURVE_WITH_KNOTS('',3,(#130379,#130380,#130381,#130382,#130383,
#130384),.UNSPECIFIED.,.F.,.F.,(4,2,4),(9.999461869964E-7,0.0817912058906729,
0.163581450519331),.UNSPECIFIED.);
#3296=B_SPLINE_CURVE_WITH_KNOTS('',3,(#130385,#130386,#130387,#130388,#130389,
#130390,#130391,#130392,#130393,#130394,#130395,#130396,#130397,#130398,
#130399,#130400,#130401,#130402),.UNSPECIFIED.,.F.,.F.,(4,2,2,2,2,2,2,2,
4),(0.000102160180769317,0.143330865131921,0.223581850590205,0.3321409124177,
0.585628491043722,0.714698932701362,0.777498300189229,0.843706413367433,
1.17115160804914),.UNSPECIFIED.);
#3297=B_SPLINE_CURVE_WITH_KNOTS('',3,(#130419,#130420,#130421,#130422,#130423,
#130424,#130425,#130426),.UNSPECIFIED.,.F.,.F.,(4,2,2,4),(-4.08518106334001,
-3.39389856714327,-2.66080614269327,-2.3375697155446),.UNSPECIFIED.);
#3298=B_SPLINE_CURVE_WITH_KNOTS('',3,(#130427,#130428,#130429,#130430,#130431,
#130432,#130433,#130434),.UNSPECIFIED.,.F.,.F.,(4,2,2,4),(2.3375697155446,
2.66080614269327,3.39389856714327,4.08518106334001),.UNSPECIFIED.);
#3299=B_SPLINE_CURVE_WITH_KNOTS('',3,(#130451,#130452,#130453,#130454,#130455,
#130456,#130457,#130458),.UNSPECIFIED.,.F.,.F.,(4,2,2,4),(0.000109575310407527,
0.277922278910497,0.450393824524418,0.555734913729763),.UNSPECIFIED.);
#3300=B_SPLINE_CURVE_WITH_KNOTS('',3,(#130459,#130460,#130461,#130462,#130463,
#130464),.UNSPECIFIED.,.F.,.F.,(4,2,4),(1.0000000052468E-6,0.277367536813446,
0.554734201588615),.UNSPECIFIED.);
#3301=B_SPLINE_CURVE_WITH_KNOTS('',3,(#131510,#131511,#131512,#131513,#131514,
#131515,#131516,#131517,#131518,#131519,#131520,#131521,#131522,#131523,
#131524,#131525,#131526,#131527,#131528,#131529,#131530,#131531,#131532,
#131533,#131534,#131535,#131536,#131537,#131538,#131539,#131540,#131541,
#131542,#131543,#131544,#131545,#131546,#131547,#131548,#131549,#131550,
#131551,#131552,#131553,#131554,#131555,#131556,#131557,#131558,#131559,
#131560,#131561,#131562,#131563,#131564,#131565,#131566,#131567,#131568,
#131569,#131570,#131571,#131572,#131573,#131574,#131575,#131576,#131577,
#131578,#131579,#131580,#131581,#131582,#131583,#131584,#131585,#131586,
#131587,#131588,#131589,#131590,#131591,#131592,#131593,#131594,#131595,
#131596,#131597,#131598,#131599,#131600,#131601,#131602,#131603,#131604,
#131605,#131606,#131607,#131608,#131609,#131610,#131611,#131612,#131613,
#131614,#131615,#131616,#131617,#131618,#131619,#131620,#131621),
 .UNSPECIFIED.,.F.,.F.,(4,3,3,3,3,3,3,3,3,3,3,3,3,3,3,3,3,3,3,3,3,3,3,3,
3,3,3,3,3,3,3,3,3,3,3,3,3,4),(0.337555189523445,0.352045509079284,0.356205523153446,
0.366866238784295,0.376307161548149,0.376307192800959,0.388432906782468,
0.393746494086325,0.396236578765389,0.40937901277462,0.414317925715331,
0.432412941017055,0.44496632522669,0.450464359577583,0.454294492847725,
0.465847277110824,0.477126075294484,0.48783174946003,0.493288128921196,
0.493288142871108,0.505283592500258,0.517396136182398,0.521844921166097,
0.535266711189999,0.550057887420178,0.564808790993423,0.567092169990695,
0.571275476920983,0.576243083340992,0.583287714547126,0.59525860037587,
0.598374110232669,0.604647789771572,0.610269092941258,0.623798532096234,
0.628523721468313,0.647103344766492,0.649870657149445),.UNSPECIFIED.);
#3302=B_SPLINE_CURVE_WITH_KNOTS('',3,(#131623,#131624,#131625,#131626,#131627,
#131628,#131629,#131630,#131631,#131632,#131633,#131634,#131635,#131636,
#131637,#131638),.UNSPECIFIED.,.F.,.F.,(4,3,3,3,3,4),(0.00746522138447157,
0.00761943720002994,0.289324154206927,0.571028871213823,0.681670454833815,
0.738688496285837),.UNSPECIFIED.);
#3303=B_SPLINE_CURVE_WITH_KNOTS('',3,(#131640,#131641,#131642,#131643,#131644,
#131645,#131646,#131647,#131648,#131649,#131650,#131651,#131652,#131653,
#131654,#131655,#131656,#131657,#131658,#131659,#131660,#131661,#131662,
#131663,#131664,#131665,#131666,#131667,#131668,#131669,#131670,#131671,
#131672,#131673,#131674,#131675,#131676,#131677,#131678,#131679,#131680,
#131681,#131682,#131683,#131684,#131685,#131686,#131687,#131688,#131689,
#131690,#131691,#131692,#131693,#131694,#131695,#131696,#131697,#131698,
#131699,#131700,#131701,#131702,#131703,#131704,#131705,#131706,#131707,
#131708,#131709,#131710,#131711,#131712,#131713,#131714,#131715,#131716,
#131717,#131718,#131719,#131720,#131721,#131722,#131723,#131724,#131725,
#131726,#131727,#131728,#131729,#131730,#131731,#131732,#131733,#131734,
#131735,#131736,#131737,#131738,#131739,#131740,#131741,#131742,#131743,
#131744,#131745,#131746,#131747,#131748,#131749,#131750,#131751,#131752,
#131753,#131754,#131755,#131756,#131757,#131758,#131759,#131760,#131761,
#131762,#131763,#131764,#131765,#131766,#131767,#131768,#131769,#131770,
#131771,#131772,#131773,#131774,#131775,#131776,#131777,#131778,#131779,
#131780,#131781,#131782,#131783,#131784,#131785,#131786,#131787,#131788,
#131789,#131790,#131791,#131792,#131793,#131794,#131795,#131796,#131797,
#131798,#131799,#131800,#131801,#131802,#131803,#131804,#131805,#131806,
#131807,#131808,#131809,#131810,#131811,#131812,#131813,#131814,#131815,
#131816,#131817,#131818),.UNSPECIFIED.,.F.,.F.,(4,2,1,2,2,2,2,2,2,2,2,2,
2,2,2,2,2,2,2,2,2,2,2,2,2,2,2,2,2,2,2,2,2,2,2,2,2,2,2,2,2,2,2,2,2,2,2,2,
2,2,2,2,2,2,2,2,2,2,2,2,2,2,2,2,2,2,2,2,2,2,2,2,2,2,2,2,2,2,2,2,2,2,2,2,
2,2,2,2,2,4),(0.0619424885802705,0.0624052097730322,0.0624630499221274,
0.062491969996675,0.0625208900712226,0.0626365703694131,0.062867930965794,
0.0629232626614209,0.0637933733513175,0.0651115662629022,0.0656442581223646,
0.0669202842157082,0.0681656644536547,0.0693460276644588,0.0696473107871089,
0.0701285674957944,0.0713436557310097,0.0726082789585023,0.073047797206553,
0.0742447060847489,0.0754251725937496,0.0765843740580593,0.0767495667486472,
0.077878878217109,0.0782061909925897,0.0793287636416656,0.0804513362907414,
0.0815476672161485,0.0826257693024132,0.082774898967538,0.0829568969201853,
0.08389064840946,0.0841531058328356,0.0852032674944768,0.0862433563633134,
0.0872690296474961,0.0878548753749298,0.0888570203226327,0.0889871960772443,
0.0899749325516647,0.090949865089572,0.091556644917024,0.0925584944061644,
0.0928455790426458,0.0931722791480769,0.0936785955943398,0.0946809507122739,
0.0952584144591182,0.0961973815574485,0.0971254901899726,0.0979603039883525,
0.0988762216830685,0.0989601840012124,0.0998950357188955,0.100818030095861,
0.101255477187741,0.101334763120738,0.101986517483467,0.102661953543307,
0.103544813969676,0.104422601450146,0.10529323463353,0.105733096299901,
0.106363723085401,0.107247669628019,0.10812136401318,0.108639313325526,
0.108813477149234,0.109333303468655,0.110065492627495,0.110901145471527,
0.111732604904223,0.112558597840812,0.112701642794313,0.113521725364319,
0.113767262169589,0.114574584158559,0.115374709957732,0.115574560065989,
0.115618146940636,0.115830678324322,0.115991105024595,0.116733190228343,
0.116818036215851,0.117469031711683,0.118279520520818,0.119090009329952,
0.119874416413183,0.1206535240547,0.121170801253778),.UNSPECIFIED.);
#3304=B_SPLINE_CURVE_WITH_KNOTS('',3,(#132041,#132042,#132043,#132044,#132045,
#132046,#132047,#132048,#132049,#132050,#132051,#132052,#132053,#132054,
#132055,#132056),.UNSPECIFIED.,.F.,.F.,(4,3,3,3,3,4),(0.00986237646937896,
0.00994171436761506,0.122454124636361,0.21986699211333,0.249513949009007,
0.299963131929986),.UNSPECIFIED.);
#3305=B_SPLINE_CURVE_WITH_KNOTS('',3,(#132279,#132280,#132281,#132282,#132283,
#132284,#132285,#132286,#132287,#132288,#132289,#132290,#132291,#132292,
#132293,#132294,#132295,#132296,#132297,#132298,#132299,#132300,#132301,
#132302,#132303,#132304,#132305,#132306,#132307,#132308,#132309,#132310,
#132311,#132312,#132313,#132314),.UNSPECIFIED.,.F.,.F.,(4,2,2,2,2,2,2,2,
2,2,2,2,2,2,2,2,2,4),(0.193716372924832,0.25,0.256016527061526,0.313115392280825,
0.371043790177453,0.429481628262425,0.488662314260629,0.5,0.53262795408055,
0.592171573279777,0.652309246250157,0.71340540590745,0.75,0.757055508297153,
0.819683368981094,0.882907690458723,0.947155078421966,1.),.UNSPECIFIED.);
#3306=B_SPLINE_CURVE_WITH_KNOTS('',3,(#132316,#132317,#132318,#132319,#132320,
#132321,#132322,#132323,#132324,#132325,#132326,#132327,#132328,#132329,
#132330,#132331),.UNSPECIFIED.,.F.,.F.,(4,3,3,3,3,4),(2.79469913386397E-7,
0.249999999999993,0.37499999999999,0.499999999999987,0.760268339461371,
0.999999870531944),.UNSPECIFIED.);
#3307=B_SPLINE_CURVE_WITH_KNOTS('',3,(#132332,#132333,#132334,#132335,#132336,
#132337,#132338,#132339,#132340,#132341,#132342,#132343,#132344,#132345,
#132346,#132347,#132348,#132349,#132350,#132351),.UNSPECIFIED.,.F.,.F.,
(4,2,2,2,2,2,2,2,2,4),(8.40480626580868E-8,0.0421943986904307,0.0843887973808613,
0.126583196071292,0.168777594761723,0.210971993452153,0.253166392142584,
0.295360790833014,0.31645799017823,0.337555177098193),.UNSPECIFIED.);
#3308=B_SPLINE_CURVE_WITH_KNOTS('',3,(#132416,#132417,#132418,#132419,#132420,
#132421,#132422,#132423,#132424,#132425,#132426,#132427,#132428,#132429,
#132430,#132431,#132432,#132433,#132434,#132435,#132436,#132437,#132438,
#132439,#132440,#132441,#132442,#132443,#132444,#132445,#132446,#132447,
#132448,#132449,#132450,#132451,#132452,#132453,#132454,#132455,#132456,
#132457,#132458,#132459,#132460,#132461,#132462,#132463,#132464,#132465,
#132466,#132467,#132468,#132469,#132470,#132471,#132472,#132473,#132474,
#132475,#132476,#132477,#132478,#132479,#132480,#132481,#132482,#132483,
#132484,#132485,#132486,#132487,#132488,#132489,#132490,#132491,#132492,
#132493,#132494,#132495,#132496,#132497,#132498,#132499,#132500,#132501,
#132502,#132503,#132504,#132505,#132506,#132507,#132508,#132509,#132510,
#132511,#132512,#132513,#132514,#132515,#132516,#132517,#132518,#132519,
#132520,#132521,#132522,#132523,#132524,#132525,#132526,#132527,#132528,
#132529,#132530,#132531,#132532,#132533,#132534,#132535),.UNSPECIFIED.,
 .F.,.F.,(4,2,2,2,2,2,2,2,2,2,2,2,2,2,2,2,2,2,2,2,2,2,2,2,2,2,2,2,2,2,2,
2,2,2,2,2,2,2,2,2,2,2,2,2,2,2,2,2,2,2,2,2,2,2,2,2,2,2,2,4),(0.0817499781622737,
0.0835740889741481,0.0854047877718427,0.0872384354929278,0.0890700380178905,
0.0908932059157444,0.0919767264430084,0.0920725950298541,0.0938668428924977,
0.0945334135131921,0.0956064763057493,0.0966804832742636,0.0970901005833758,
0.098899902688301,0.10071809253333,0.102203474723743,0.102338964010475,
0.104162426113992,0.105987629682334,0.107808335816387,0.109622906947762,
0.111423410416899,0.112430223004478,0.11264093179446,0.113813920934561,
0.114986910074662,0.116786866932779,0.117543597144845,0.119375313954527,
0.121209211934933,0.122656971285213,0.122934130894679,0.124760613673272,
0.12658204829356,0.12777034542558,0.129545533564241,0.130327032495764,0.131834526587056,
0.132883719565947,0.133204313808188,0.135020537011788,0.13684541348168,
0.138676572826416,0.140507694751379,0.142333664003464,0.143110467846682,
0.143525418396979,0.145563977224998,0.147585235701334,0.148223841987049,
0.150020808535938,0.15182753431893,0.153337216127416,0.153781555151052,
0.155601635683668,0.157423875819681,0.15924239606509,0.161055208747811,
0.162855147017239,0.163563964408151),.UNSPECIFIED.);
#3309=B_SPLINE_CURVE_WITH_KNOTS('',3,(#132597,#132598,#132599,#132600,#132601,
#132602,#132603,#132604,#132605,#132606,#132607,#132608,#132609,#132610,
#132611,#132612,#132613,#132614,#132615,#132616,#132617,#132618,#132619,
#132620,#132621,#132622,#132623,#132624,#132625,#132626,#132627,#132628,
#132629,#132630,#132631,#132632,#132633,#132634,#132635,#132636,#132637,
#132638,#132639,#132640,#132641,#132642,#132643,#132644,#132645,#132646,
#132647,#132648,#132649,#132650,#132651,#132652,#132653,#132654,#132655,
#132656,#132657,#132658,#132659,#132660,#132661,#132662,#132663,#132664,
#132665,#132666,#132667,#132668,#132669,#132670,#132671,#132672,#132673,
#132674,#132675,#132676,#132677,#132678,#132679,#132680,#132681,#132682,
#132683,#132684,#132685,#132686,#132687,#132688,#132689,#132690,#132691,
#132692,#132693,#132694,#132695,#132696,#132697,#132698,#132699,#132700,
#132701,#132702,#132703,#132704,#132705,#132706,#132707,#132708,#132709,
#132710,#132711,#132712,#132713,#132714,#132715,#132716),.UNSPECIFIED.,
 .F.,.F.,(4,2,2,2,2,2,2,2,2,2,2,2,2,2,2,2,2,2,2,2,2,2,2,2,2,2,2,2,2,2,2,
2,2,2,2,2,2,2,2,2,2,2,2,2,2,2,2,2,2,2,2,2,2,2,2,2,2,2,2,4),(0.0817499781622737,
0.0835740889741473,0.0854047877718528,0.0872384354929303,0.0890700380179041,
0.0908932059158084,0.0919767264430084,0.0920725950298541,0.0938668428924977,
0.0945334135131921,0.0956064763057495,0.0966804832742712,0.0970901005833758,
0.0988999026883012,0.100718092533322,0.102203474723743,0.102338964010475,
0.104162426113992,0.105987629682334,0.107808335816387,0.109622906947762,
0.111423410416899,0.112430223004478,0.11264093179446,0.113813920934561,
0.114986910074662,0.116786866932779,0.117543597144845,0.119375313954527,
0.121209211934933,0.122656971285213,0.122934130894679,0.124760613673272,
0.12658204829356,0.12777034542558,0.129545533564241,0.130327032495764,0.131834526587056,
0.132883719565947,0.133204313808188,0.135020537011788,0.13684541348168,
0.138676572826416,0.140507694751379,0.142333664003464,0.143110467846682,
0.143525418396979,0.145563977224998,0.147585235701334,0.148223841987049,
0.150020808535938,0.15182753431893,0.153337216127416,0.153781555151052,
0.155601635683668,0.157423875819681,0.15924239606509,0.161055208747811,
0.162855147017239,0.163563964408151),.UNSPECIFIED.);
#3310=B_SPLINE_CURVE_WITH_KNOTS('',3,(#132808,#132809,#132810,#132811,#132812,
#132813),.UNSPECIFIED.,.F.,.F.,(4,2,4),(-1.06086094825798,-0.530470691807047,
-8.03152923547858E-5),.UNSPECIFIED.);
#3311=B_SPLINE_CURVE_WITH_KNOTS('',3,(#132815,#132816,#132817,#132818,#132819,
#132820,#132821,#132822,#132823,#132824,#132825,#132826,#132827,#132828),
 .UNSPECIFIED.,.F.,.F.,(4,2,2,2,2,2,4),(8.06264207950935E-5,0.507977664246336,
1.05427083764486,1.79506211252344,2.17817707905117,2.74042272565602,3.23171091409501),
 .UNSPECIFIED.);
#3312=B_SPLINE_CURVE_WITH_KNOTS('',3,(#132830,#132831,#132832,#132833,#132834,
#132835,#132836,#132837,#132838,#132839),.UNSPECIFIED.,.F.,.F.,(4,2,2,2,
4),(5.02679787368621E-5,0.441554287227467,0.859732702312481,1.30698965565461,
1.71941566131369),.UNSPECIFIED.);
#3313=B_SPLINE_CURVE_WITH_KNOTS('',3,(#132841,#132842,#132843,#132844,#132845,
#132846),.UNSPECIFIED.,.F.,.F.,(4,2,4),(-1.15991170695747,-0.577866245419517,
-9.99999999621368E-7),.UNSPECIFIED.);
#3314=B_SPLINE_CURVE_WITH_KNOTS('',3,(#132848,#132849,#132850,#132851),
 .UNSPECIFIED.,.F.,.F.,(4,4),(0.000233981156855546,0.998742124889019),
 .UNSPECIFIED.);
#3315=B_SPLINE_CURVE_WITH_KNOTS('',3,(#132852,#132853,#132854,#132855,#132856,
#132857,#132858,#132859,#132860,#132861,#132862,#132863,#132864,#132865,
#132866,#132867,#132868,#132869),.UNSPECIFIED.,.F.,.F.,(4,2,2,2,2,2,2,2,
4),(-14.4857708284692,-12.5226098095914,-10.5245680392311,-8.23768894294985,
-5.77612726250257,-3.14707765963791,-1.34636871223775,-0.912835489652579,
-1.00000026037605E-6),.UNSPECIFIED.);
#3316=B_SPLINE_CURVE_WITH_KNOTS('',3,(#132874,#132875,#132876,#132877,#132878,
#132879,#132880,#132881,#132882,#132883,#132884,#132885,#132886,#132887,
#132888,#132889,#132890,#132891,#132892,#132893,#132894,#132895,#132896,
#132897,#132898,#132899,#132900,#132901,#132902,#132903,#132904,#132905,
#132906,#132907,#132908,#132909,#132910,#132911,#132912,#132913,#132914,
#132915,#132916,#132917,#132918,#132919,#132920,#132921,#132922,#132923,
#132924,#132925,#132926,#132927,#132928,#132929,#132930,#132931,#132932,
#132933,#132934,#132935,#132936,#132937,#132938,#132939,#132940,#132941,
#132942,#132943,#132944,#132945,#132946,#132947,#132948,#132949,#132950,
#132951,#132952,#132953,#132954,#132955,#132956,#132957,#132958,#132959,
#132960,#132961,#132962,#132963,#132964,#132965,#132966,#132967,#132968,
#132969,#132970,#132971,#132972,#132973,#132974,#132975,#132976,#132977,
#132978,#132979,#132980,#132981,#132982,#132983,#132984,#132985,#132986,
#132987,#132988,#132989,#132990,#132991,#132992,#132993,#132994,#132995,
#132996,#132997,#132998,#132999,#133000,#133001),.UNSPECIFIED.,.F.,.F.,
(4,2,2,2,2,2,2,2,2,2,2,2,2,2,2,2,2,2,2,2,2,2,2,2,2,2,2,2,2,2,2,2,2,2,2,
2,2,2,2,2,2,2,2,2,2,2,2,2,2,2,2,2,2,2,2,2,2,2,2,2,2,2,2,4),(0.,0.00333401256855093,
0.00510937363514211,0.00656144533471486,0.00801279022683359,0.00946321696016695,
0.00971759803958797,0.0102187472702842,0.0120365315258108,0.0138626437963805,
0.0156944927778719,0.0175260042238425,0.0193520329751366,0.0200364761766238,
0.0204374945405684,0.0222470648034777,0.0229921813581395,0.024269524766925,
0.0255468681757105,0.0273417215992113,0.0291470169685848,0.0302985072621436,
0.0306562418108527,0.0324820740141183,0.0343117210642505,0.036140033414452,
0.0379639274224769,0.0397764209475802,0.040616644353964,0.0408749890811369,
0.041966559006649,0.0430584202197449,0.0434296758987079,0.0452130557021232,
0.045984362716279,0.0478090089793349,0.0496383853218851,0.0508914063955731,
0.0510937363514211,0.0529260960406175,0.054756182599311,0.0562031099865631,
0.0579962127077343,0.0587577968041342,0.0598048637917055,0.0608503876933486,
0.0611771704671424,0.0613124836217052,0.0631172322438034,0.0649327927429031,
0.0667583093979884,0.068585886798475,0.0704111894415294,0.0714861095127296,
0.0715312308919895,0.0733464775108079,0.0751533532458222,0.0766406045271316,
0.0776817396974757,0.0786987993136752,0.0790948620977381,0.0793435443041582,
0.0811467515088491,0.0817499781622737),.UNSPECIFIED.);
#3317=B_SPLINE_CURVE_WITH_KNOTS('',3,(#133002,#133003,#133004,#133005,#133006,
#133007,#133008,#133009,#133010,#133011,#133012,#133013,#133014,#133015,
#133016,#133017,#133018,#133019,#133020,#133021,#133022,#133023,#133024,
#133025,#133026,#133027,#133028,#133029,#133030,#133031,#133032,#133033,
#133034,#133035,#133036,#133037,#133038,#133039,#133040,#133041,#133042,
#133043,#133044,#133045,#133046,#133047,#133048,#133049,#133050,#133051,
#133052,#133053,#133054,#133055,#133056,#133057,#133058,#133059,#133060,
#133061,#133062,#133063,#133064,#133065,#133066,#133067,#133068,#133069,
#133070,#133071,#133072,#133073,#133074,#133075,#133076,#133077,#133078,
#133079,#133080,#133081,#133082,#133083,#133084,#133085,#133086,#133087,
#133088,#133089,#133090,#133091,#133092,#133093,#133094,#133095,#133096,
#133097,#133098,#133099,#133100,#133101,#133102,#133103,#133104,#133105,
#133106,#133107,#133108,#133109,#133110,#133111,#133112,#133113,#133114,
#133115,#133116,#133117,#133118,#133119,#133120,#133121,#133122,#133123,
#133124,#133125,#133126,#133127,#133128,#133129),.UNSPECIFIED.,.F.,.F.,
(4,2,2,2,2,2,2,2,2,2,2,2,2,2,2,2,2,2,2,2,2,2,2,2,2,2,2,2,2,2,2,2,2,2,2,
2,2,2,2,2,2,2,2,2,2,2,2,2,2,2,2,2,2,2,2,2,2,2,2,2,2,2,2,4),(0.,0.00333401256855093,
0.00510937363514211,0.00656144533471486,0.00801279022683359,0.00946321696016695,
0.00971759803958797,0.0102187472702842,0.0120365315258108,0.0138626437963805,
0.0156944927778719,0.0175260042238425,0.0193520329751366,0.0200364761766238,
0.0204374945405684,0.0222470648034777,0.0229921813581395,0.024269524766925,
0.0255468681757105,0.0273417215992113,0.0291470169685848,0.0302985072621436,
0.0306562418108527,0.0324820740141183,0.0343117210642505,0.036140033414452,
0.0379639274224769,0.0397764209475802,0.040616644353964,0.0408749890811369,
0.041966559006649,0.0430584202197449,0.0434296758987079,0.0452130557021232,
0.045984362716279,0.0478090089793349,0.0496383853218851,0.0508914063955731,
0.0510937363514211,0.0529260960406175,0.054756182599311,0.0562031099865631,
0.0579962127077343,0.0587577968041342,0.0598048637917055,0.0608503876933486,
0.0611771704671424,0.0613124836217052,0.0631172322438034,0.0649327927429031,
0.0667583093979884,0.068585886798475,0.0704111894415294,0.0714861095127296,
0.0715312308919895,0.0733464775108081,0.0751533532458217,0.0766406045271316,
0.0776817396974758,0.0786987993136753,0.0790948620977383,0.0793435443041161,
0.0811467515088068,0.0817499781622737),.UNSPECIFIED.);
#3318=B_SPLINE_CURVE_WITH_KNOTS('',3,(#133712,#133713,#133714,#133715,#133716,
#133717,#133718,#133719,#133720),.UNSPECIFIED.,.F.,.F.,(4,1,1,1,1,1,4),
(0.0262968069663537,0.0338239578683192,0.0475272930177256,0.0612306281671292,
0.0749339633165328,0.0886372984659361,0.0893914224976164),.UNSPECIFIED.);
#3319=B_SPLINE_CURVE_WITH_KNOTS('',3,(#133724,#133725,#133726,#133727,#133728,
#133729,#133730,#133731,#133732,#133733,#133734,#133735,#133736,#133737,
#133738,#133739,#133740,#133741,#133742,#133743,#133744,#133745,#133746,
#133747,#133748,#133749,#133750,#133751,#133752,#133753,#133754,#133755,
#133756,#133757,#133758,#133759,#133760,#133761,#133762,#133763,#133764,
#133765,#133766,#133767,#133768,#133769,#133770,#133771,#133772,#133773,
#133774,#133775,#133776,#133777,#133778,#133779,#133780,#133781,#133782,
#133783,#133784,#133785,#133786,#133787,#133788,#133789,#133790,#133791,
#133792,#133793,#133794,#133795,#133796,#133797,#133798,#133799,#133800,
#133801,#133802,#133803,#133804,#133805,#133806,#133807,#133808,#133809,
#133810,#133811,#133812,#133813,#133814,#133815,#133816,#133817,#133818,
#133819,#133820,#133821,#133822,#133823,#133824,#133825,#133826,#133827,
#133828,#133829,#133830,#133831,#133832,#133833,#133834,#133835,#133836,
#133837,#133838,#133839,#133840,#133841,#133842,#133843,#133844,#133845,
#133846,#133847,#133848,#133849,#133850,#133851,#133852,#133853,#133854,
#133855,#133856,#133857,#133858,#133859,#133860,#133861,#133862,#133863,
#133864,#133865,#133866,#133867,#133868,#133869,#133870,#133871,#133872,
#133873,#133874,#133875,#133876,#133877,#133878,#133879,#133880,#133881,
#133882,#133883,#133884,#133885,#133886,#133887,#133888,#133889,#133890,
#133891,#133892,#133893,#133894,#133895,#133896,#133897,#133898,#133899,
#133900,#133901,#133902,#133903,#133904,#133905,#133906,#133907,#133908,
#133909,#133910,#133911,#133912,#133913,#133914,#133915,#133916,#133917,
#133918,#133919,#133920,#133921,#133922,#133923,#133924,#133925,#133926,
#133927,#133928,#133929,#133930,#133931,#133932,#133933,#133934,#133935,
#133936,#133937,#133938,#133939,#133940,#133941,#133942,#133943,#133944,
#133945,#133946,#133947,#133948,#133949,#133950,#133951,#133952,#133953,
#133954,#133955,#133956,#133957,#133958,#133959,#133960,#133961,#133962,
#133963,#133964,#133965,#133966,#133967,#133968,#133969,#133970,#133971,
#133972,#133973,#133974,#133975,#133976,#133977,#133978,#133979,#133980,
#133981,#133982,#133983,#133984,#133985,#133986,#133987,#133988,#133989,
#133990,#133991,#133992,#133993,#133994,#133995,#133996,#133997,#133998,
#133999,#134000,#134001,#134002,#134003,#134004,#134005,#134006,#134007,
#134008,#134009,#134010,#134011,#134012),.UNSPECIFIED.,.F.,.F.,(4,3,3,3,
3,3,3,3,3,3,3,3,3,3,3,3,3,3,3,3,3,3,3,3,3,3,3,3,3,3,3,3,3,3,3,3,3,3,3,3,
3,3,3,3,3,3,3,3,3,3,3,3,3,3,3,3,3,3,3,3,3,3,3,3,3,3,3,3,3,3,3,3,3,3,3,3,
3,3,3,3,3,3,3,3,3,3,3,3,3,3,3,3,3,3,3,3,4),(0.869758879972692,0.870485529511164,
0.87174273422458,0.872326084240172,0.873204411153942,0.874010743955939,
0.874994472275451,0.875007931381628,0.875034849593981,0.875142522443396,
0.875357868142224,0.87578855953988,0.876279189641456,0.876649942335193,
0.87762156006683,0.877741119380814,0.877893417289874,0.8785990745829,0.879529467117326,
0.88037454491644,0.880509218393365,0.881388531987041,0.881493223428069,
0.881776845419772,0.88235731026443,0.882481563865445,0.883237085513008,
0.883474324260898,0.884331701128309,0.884473737920896,0.884973578636525,
0.885477127405143,0.886486286562064,0.88674890271836,0.887629545631461,
0.887758657010789,0.888652550036325,0.888699881621262,0.88877320728299,
0.889674790128257,0.889792654204671,0.890624729299052,0.89081710235921,
0.891849276664315,0.892503925257153,0.892885974387419,0.89392962054734,
0.894447135456001,0.895369526423335,0.895492073079654,0.896428696983679,
0.896515185345151,0.896542505759394,0.897488259059208,0.89759856110344,
0.898533179890133,0.898660372227054,0.899731350842899,0.90057652658319,
0.90080757194602,0.901892382016172,0.902734317841206,0.903706899491867,
0.903863864974645,0.904852072009353,0.904957835363852,0.905957010871255,
0.906058410984315,0.907091123522502,0.907165767981078,0.908316999712988,
0.909355627132719,0.909441940742435,0.910606317825576,0.911770694908716,
0.912804598023032,0.912905604571812,0.913956733233253,0.914052814062224,
0.914200054804373,0.915207989116714,0.916282262741119,0.916371373192318,
0.916490939845244,0.917543223506502,0.918728034030748,0.918992083962159,
0.919920693161589,0.921124912662511,0.921441847691446,0.921805826279696,
0.922920140181492,0.92301040400446,0.924144462207337,0.924227331539888,
0.924498515924789,0.924887365664511),.UNSPECIFIED.);
#3320=B_SPLINE_CURVE_WITH_KNOTS('',3,(#134597,#134598,#134599,#134600,#134601,
#134602,#134603,#134604,#134605,#134606),.UNSPECIFIED.,.F.,.F.,(4,1,1,1,
1,1,1,4),(0.176252925143551,0.184560644511767,0.198263979661171,0.211967314810574,
0.22567064995998,0.239373985109384,0.253077320258788,0.263113167894235),
 .UNSPECIFIED.);
#3321=B_SPLINE_CURVE_WITH_KNOTS('',3,(#134610,#134611,#134612,#134613,#134614,
#134615,#134616,#134617,#134618,#134619,#134620,#134621,#134622,#134623,
#134624,#134625,#134626,#134627,#134628,#134629,#134630,#134631,#134632,
#134633,#134634,#134635,#134636,#134637,#134638,#134639,#134640,#134641,
#134642,#134643,#134644,#134645,#134646,#134647,#134648,#134649,#134650,
#134651,#134652,#134653,#134654,#134655,#134656,#134657,#134658,#134659,
#134660,#134661,#134662,#134663,#134664,#134665,#134666,#134667,#134668,
#134669,#134670,#134671,#134672,#134673,#134674,#134675,#134676,#134677,
#134678,#134679,#134680,#134681,#134682,#134683,#134684,#134685,#134686,
#134687,#134688,#134689,#134690,#134691,#134692,#134693,#134694,#134695,
#134696,#134697,#134698,#134699,#134700,#134701,#134702,#134703,#134704,
#134705,#134706,#134707,#134708,#134709,#134710,#134711,#134712,#134713,
#134714,#134715,#134716,#134717,#134718,#134719,#134720,#134721,#134722,
#134723,#134724,#134725,#134726,#134727,#134728,#134729,#134730,#134731,
#134732,#134733,#134734,#134735,#134736,#134737,#134738,#134739,#134740,
#134741,#134742,#134743,#134744,#134745,#134746,#134747,#134748,#134749,
#134750,#134751,#134752,#134753,#134754,#134755,#134756,#134757,#134758,
#134759,#134760,#134761,#134762,#134763,#134764,#134765,#134766,#134767,
#134768,#134769,#134770,#134771,#134772,#134773,#134774,#134775,#134776,
#134777,#134778,#134779,#134780,#134781,#134782,#134783,#134784,#134785,
#134786,#134787,#134788,#134789,#134790,#134791,#134792,#134793,#134794,
#134795,#134796,#134797,#134798,#134799,#134800,#134801,#134802,#134803,
#134804,#134805,#134806,#134807,#134808,#134809,#134810,#134811,#134812,
#134813,#134814,#134815,#134816,#134817,#134818,#134819,#134820,#134821,
#134822,#134823,#134824,#134825,#134826,#134827,#134828,#134829,#134830,
#134831,#134832,#134833,#134834,#134835,#134836,#134837,#134838,#134839,
#134840,#134841,#134842,#134843,#134844,#134845,#134846,#134847,#134848,
#134849,#134850,#134851,#134852,#134853,#134854,#134855,#134856,#134857,
#134858,#134859,#134860,#134861,#134862,#134863,#134864,#134865,#134866,
#134867,#134868,#134869,#134870,#134871,#134872,#134873,#134874),
 .UNSPECIFIED.,.F.,.F.,(4,3,3,3,3,3,3,3,3,3,3,3,3,3,3,3,3,3,3,3,3,3,3,3,
3,3,3,3,3,3,3,3,3,3,3,3,3,3,3,3,3,3,3,3,3,3,3,3,3,3,3,3,3,3,3,3,3,3,3,3,
3,3,3,3,3,3,3,3,3,3,3,3,3,3,3,3,3,3,3,3,3,3,3,3,3,3,3,3,4),(0.688131641343864,
0.689314761032212,0.691834722800922,0.693703748566986,0.693815059752015,
0.694120845421919,0.696106555812941,0.696674755655829,0.69863693361841,
0.699183632579121,0.699762082259108,0.700372021087102,0.702519138655622,
0.704665231895891,0.705880262682915,0.705898059096363,0.708072544362309,
0.710247029628255,0.712132533021868,0.712407997856653,0.712612402985762,
0.713150427439269,0.713269980252118,0.71542368234468,0.71582038285116,0.71632905321176,
0.717904568643915,0.718501370276731,0.718732593935092,0.720891091454745,
0.721768770571069,0.723273035397935,0.72394144221912,0.724852784884422,
0.725348389623133,0.727220457227321,0.729439561284607,0.730104151479239,
0.730463310447744,0.730972975833752,0.731595890171908,0.733395878387619,
0.733808128418899,0.735880309267277,0.736243644713635,0.737093166783082,
0.739511491583955,0.740143198813981,0.742674365642018,0.74518823561924,
0.747311311037597,0.747622078154452,0.748683102587221,0.749333548681742,
0.749716060616075,0.749979037570929,0.750002944566825,0.750863596419075,
0.751638578210679,0.752393644156408,0.754458222700427,0.755389356921028,
0.755453739631073,0.755693919901954,0.757957144087623,0.759715314255479,
0.761199132073145,0.761573930580403,0.76234395623894,0.764354189229626,
0.764605166349366,0.764843846734766,0.766864582555132,0.767483771584202,
0.767694121529734,0.768861764455666,0.770973221850162,0.772800952370778,
0.773194040502824,0.773814312479065,0.775581554772174,0.777629151819457,
0.778049115879405,0.779670515743867,0.779934503428395,0.781976400104079,
0.784016719948897,0.785886619524499,0.786054694377726),.UNSPECIFIED.);
#3322=B_SPLINE_CURVE_WITH_KNOTS('',3,(#134875,#134876,#134877,#134878,#134879,
#134880,#134881,#134882,#134883,#134884),.UNSPECIFIED.,.F.,.F.,(4,3,3,4),
(0.00991384614434246,0.43189499554289,0.84033809412046,0.999999891452913),
 .UNSPECIFIED.);
#3323=B_SPLINE_CURVE_WITH_KNOTS('',3,(#135468,#135469,#135470,#135471,#135472,
#135473,#135474,#135475,#135476,#135477),.UNSPECIFIED.,.F.,.F.,(4,1,1,1,
1,1,1,4),(0.349975519155613,0.362704001454022,0.376407336603426,0.390110671752829,
0.403814006902233,0.417517342051639,0.431220677201043,0.436836897889921),
 .UNSPECIFIED.);
#3324=B_SPLINE_CURVE_WITH_KNOTS('',3,(#135481,#135482,#135483,#135484,#135485,
#135486,#135487,#135488,#135489,#135490,#135491,#135492,#135493,#135494,
#135495,#135496,#135497,#135498,#135499,#135500,#135501,#135502,#135503,
#135504,#135505,#135506,#135507,#135508,#135509,#135510,#135511,#135512,
#135513,#135514,#135515,#135516,#135517,#135518,#135519,#135520,#135521,
#135522,#135523,#135524,#135525,#135526,#135527,#135528,#135529,#135530,
#135531,#135532,#135533,#135534,#135535,#135536,#135537,#135538,#135539,
#135540,#135541,#135542,#135543,#135544,#135545,#135546,#135547,#135548,
#135549,#135550,#135551,#135552,#135553,#135554,#135555,#135556,#135557,
#135558,#135559,#135560,#135561,#135562,#135563,#135564,#135565,#135566,
#135567,#135568,#135569,#135570,#135571,#135572,#135573,#135574,#135575,
#135576,#135577,#135578,#135579,#135580,#135581,#135582,#135583,#135584,
#135585,#135586,#135587,#135588,#135589,#135590,#135591,#135592,#135593,
#135594,#135595,#135596,#135597,#135598,#135599,#135600,#135601,#135602,
#135603,#135604,#135605,#135606,#135607,#135608,#135609,#135610,#135611,
#135612,#135613,#135614,#135615,#135616,#135617,#135618,#135619,#135620,
#135621,#135622,#135623,#135624,#135625,#135626,#135627,#135628,#135629,
#135630,#135631,#135632,#135633,#135634,#135635,#135636,#135637,#135638,
#135639,#135640,#135641,#135642,#135643,#135644,#135645,#135646,#135647,
#135648,#135649,#135650,#135651,#135652,#135653,#135654,#135655,#135656,
#135657,#135658,#135659,#135660,#135661,#135662,#135663,#135664,#135665,
#135666,#135667,#135668,#135669,#135670,#135671,#135672,#135673,#135674,
#135675,#135676,#135677,#135678,#135679,#135680,#135681,#135682,#135683,
#135684,#135685,#135686,#135687,#135688,#135689,#135690,#135691,#135692,
#135693,#135694,#135695,#135696,#135697,#135698,#135699,#135700,#135701,
#135702,#135703,#135704,#135705,#135706,#135707,#135708,#135709,#135710,
#135711,#135712,#135713,#135714,#135715,#135716,#135717,#135718,#135719,
#135720,#135721,#135722,#135723,#135724,#135725,#135726,#135727,#135728,
#135729,#135730),.UNSPECIFIED.,.F.,.F.,(4,3,3,3,3,3,3,3,3,3,3,3,3,3,3,3,
3,3,3,3,3,3,3,3,3,3,3,3,3,3,3,3,3,3,3,3,3,3,3,3,3,3,3,3,3,3,3,3,3,3,3,3,
3,3,3,3,3,3,3,3,3,3,3,3,3,3,3,3,3,3,3,3,3,3,3,3,3,3,3,3,3,3,3,4),(0.52747373645237,
0.529051899150639,0.529348197975988,0.529435257833407,0.530564394046863,
0.5313924974335,0.531863323978385,0.532025538673434,0.53360608781721,0.533943885521644,
0.535560235168097,0.535866247278542,0.53595990248878,0.537580720173749,
0.537794740342584,0.539385887203904,0.539726754354958,0.539904520314142,
0.540068594461336,0.541366018512635,0.54166416923641,0.54273816933098,0.544334135496638,
0.544677301489387,0.546311284931168,0.546620625134916,0.546881825500972,
0.548570443303932,0.550185751821946,0.550523940821989,0.550621591883138,
0.551026788261882,0.552404121832281,0.552483268734774,0.553859128838841,
0.555476562952053,0.555820601155685,0.557475802537767,0.557786461475885,
0.558053280608171,0.559759167190085,0.561396775992036,0.561735728378134,
0.562239317253216,0.563700589472416,0.563718489200773,0.565243709209933,
0.566884526428944,0.56722887053272,0.568907193520251,0.569218635687249,
0.569492364153245,0.57121563478217,0.572877660199052,0.573216683128856,
0.573724759070001,0.575224343464149,0.575275249253402,0.576911596871333,
0.578577887114259,0.578921950043819,0.580625478922553,0.580937145191598,
0.581219387192975,0.582960006740632,0.584648765463279,0.584987131768959,
0.585504068218745,0.587021331848439,0.587149881046162,0.588885057715627,
0.590579105520055,0.590921201093641,0.591198971190522,0.592937987390709,
0.593255354360965,0.594200353951658,0.594740549599617,0.596470122441034,
0.59680899019355,0.597601068502203,0.598885966962483,0.599728031354459,
0.600302570023387),.UNSPECIFIED.);
#3325=B_SPLINE_CURVE_WITH_KNOTS('',3,(#135731,#135732,#135733,#135734,#135735,
#135736,#135737,#135738,#135739,#135740),.UNSPECIFIED.,.F.,.F.,(4,3,3,4),
(0.00952418931300581,0.00990099008476424,0.79818523923233,0.999999995607544),
 .UNSPECIFIED.);
#3326=B_SPLINE_CURVE_WITH_KNOTS('',3,(#136324,#136325,#136326,#136327,#136328,
#136329,#136330,#136331,#136332,#136333,#136334),.UNSPECIFIED.,.F.,.F.,
(4,1,1,1,1,1,1,1,4),(0.523697189057374,0.527144023246871,0.540847358396277,
0.554550693545681,0.568254028695084,0.581957363844488,0.595660698993892,
0.609364034143298,0.610559610701549),.UNSPECIFIED.);
#3327=B_SPLINE_CURVE_WITH_KNOTS('',3,(#136338,#136339,#136340,#136341,#136342,
#136343,#136344,#136345,#136346,#136347,#136348,#136349,#136350,#136351,
#136352,#136353,#136354,#136355,#136356,#136357,#136358,#136359,#136360,
#136361,#136362,#136363,#136364,#136365,#136366,#136367,#136368,#136369,
#136370,#136371,#136372,#136373,#136374,#136375,#136376,#136377,#136378,
#136379,#136380,#136381,#136382,#136383,#136384,#136385,#136386,#136387,
#136388,#136389,#136390,#136391,#136392,#136393,#136394,#136395,#136396,
#136397,#136398,#136399,#136400,#136401,#136402,#136403,#136404,#136405,
#136406,#136407,#136408,#136409,#136410,#136411,#136412,#136413,#136414,
#136415,#136416,#136417,#136418,#136419,#136420,#136421,#136422,#136423,
#136424,#136425,#136426,#136427,#136428,#136429,#136430,#136431,#136432,
#136433,#136434,#136435,#136436,#136437,#136438,#136439,#136440,#136441,
#136442,#136443,#136444,#136445,#136446,#136447,#136448,#136449,#136450,
#136451,#136452,#136453,#136454,#136455,#136456,#136457,#136458,#136459,
#136460,#136461,#136462,#136463,#136464,#136465,#136466,#136467,#136468,
#136469,#136470,#136471,#136472,#136473,#136474,#136475,#136476,#136477,
#136478,#136479,#136480,#136481,#136482,#136483,#136484,#136485,#136486,
#136487,#136488,#136489,#136490,#136491,#136492,#136493,#136494,#136495,
#136496,#136497,#136498,#136499,#136500,#136501,#136502,#136503,#136504,
#136505,#136506,#136507,#136508,#136509,#136510,#136511,#136512,#136513,
#136514,#136515,#136516,#136517,#136518,#136519,#136520,#136521,#136522,
#136523,#136524,#136525,#136526,#136527,#136528,#136529,#136530),
 .UNSPECIFIED.,.F.,.F.,(4,3,3,3,3,3,3,3,3,3,3,3,3,3,3,3,3,3,3,3,3,3,3,3,
3,3,3,3,3,3,3,3,3,3,3,3,3,3,3,3,3,3,3,3,3,3,3,3,3,3,3,3,3,3,3,3,3,3,3,3,
3,3,3,3,4),(0.40026264482107,0.40068005783955,0.401298172326908,0.403122112054375,
0.404854072835967,0.406272748379379,0.40658064230104,0.408299817120458,
0.408593931236774,0.410303799614883,0.411452236049443,0.412005967811544,
0.412164935177948,0.412880174190894,0.414580711910528,0.416275352720443,
0.417612227701741,0.417964185499641,0.419644407627059,0.421319831092384,
0.422510280205421,0.422988022536589,0.423242363459706,0.423979966715549,
0.425646329266586,0.427307253507063,0.428493056189636,0.428962816632566,
0.430610517111411,0.432253777674845,0.433142735507649,0.433890526658095,
0.434653191175794,0.436288555534597,0.437918874058957,0.438969009593022,
0.439544214507256,0.441162326874592,0.442776308055551,0.443395256432532,
0.444161065658546,0.444384383220288,0.444945545890795,0.446552594429736,
0.448154936818938,0.449082182148897,0.449752633068425,0.451343645899633,
0.452930796058175,0.453305875867915,0.454087721097147,0.454512555320115,
0.454895109406677,0.456476850255355,0.458051687309259,0.458867846119032,
0.45962280760854,0.461187824209939,0.462747303652973,0.462906676636076,
0.463708819890668,0.464296353926583,0.464534016139875,0.466084060212194,
0.466912947152457),.UNSPECIFIED.);
#3328=B_SPLINE_CURVE_WITH_KNOTS('',3,(#137115,#137116,#137117,#137118,#137119,
#137120,#137121,#137122,#137123,#137124),.UNSPECIFIED.,.F.,.F.,(4,1,1,1,
1,1,1,4),(0.697420868224119,0.705287380189124,0.718990715338528,0.732694050487935,
0.746397385637338,0.760100720786743,0.773804055936146,0.784281216415016),
 .UNSPECIFIED.);
#3329=B_SPLINE_CURVE_WITH_KNOTS('',3,(#137128,#137129,#137130,#137131,#137132,
#137133,#137134,#137135,#137136,#137137,#137138,#137139,#137140,#137141,
#137142,#137143,#137144,#137145,#137146,#137147,#137148,#137149,#137150,
#137151,#137152,#137153,#137154,#137155,#137156,#137157,#137158,#137159,
#137160,#137161,#137162,#137163,#137164,#137165,#137166,#137167,#137168,
#137169,#137170,#137171,#137172,#137173,#137174,#137175,#137176,#137177,
#137178,#137179,#137180,#137181,#137182,#137183,#137184,#137185,#137186,
#137187,#137188,#137189,#137190,#137191,#137192,#137193,#137194,#137195,
#137196,#137197,#137198,#137199,#137200,#137201,#137202,#137203,#137204,
#137205,#137206,#137207,#137208,#137209,#137210,#137211,#137212,#137213,
#137214,#137215,#137216,#137217,#137218,#137219,#137220,#137221,#137222,
#137223,#137224,#137225,#137226,#137227,#137228,#137229,#137230,#137231,
#137232,#137233,#137234,#137235,#137236,#137237,#137238,#137239,#137240,
#137241,#137242,#137243,#137244,#137245,#137246,#137247,#137248,#137249,
#137250,#137251,#137252,#137253,#137254,#137255,#137256,#137257,#137258,
#137259,#137260,#137261,#137262,#137263,#137264,#137265,#137266,#137267,
#137268),.UNSPECIFIED.,.F.,.F.,(4,2,2,2,2,2,2,2,2,2,2,2,1,2,2,2,2,2,2,2,
2,2,2,2,2,2,2,2,2,2,2,2,2,2,1,1,2,2,2,2,2,2,2,2,2,2,2,2,2,2,2,2,2,2,2,2,
2,2,2,2,2,2,2,2,2,2,2,2,2,2,2,4),(0.200128240817423,0.201866030704306,0.205573880750427,
0.206883432337359,0.207534144911759,0.210120282436187,0.210224576791779,
0.213638623857346,0.216417241542985,0.220393815377332,0.222466371349829,
0.223205861279805,0.223429809548967,0.2235778273109,0.225055191442768,0.227149006897319,
0.229560310574581,0.233904198417305,0.235808302768294,0.236291434739884,
0.236309444209184,0.236635037719432,0.239770679330015,0.23984421783575,
0.240659389937292,0.242667019509418,0.246537779635109,0.247414581457278,
0.249103379337275,0.249376969411214,0.249840223369746,0.249947778277273,
0.249987359477586,0.250000553211023,0.250053328144773,0.250158878012273,
0.250369977747273,0.250792177217272,0.25349942716267,0.254169772977267,
0.255299792188578,0.256828602298374,0.259440889256948,0.261836895729618,
0.264395435536737,0.266918538499273,0.267680156017247,0.270172903762354,
0.272632831710573,0.274435347537237,0.274548583388008,0.274882914502758,
0.275582957983243,0.277319751710622,0.279722379511146,0.281190539057227,
0.283579805681781,0.285443367014004,0.28778751713663,0.290114351083245,
0.292413205868745,0.294700922097206,0.296061846577487,0.296789565268609,
0.297130271678214,0.299005501176905,0.301198798902105,0.301456113617196,
0.303695261214307,0.305734169391335,0.30794258256796,0.30821130439936),
 .UNSPECIFIED.);
#3330=B_SPLINE_CURVE_WITH_KNOTS('',3,(#137853,#137854,#137855,#137856,#137857,
#137858,#137859,#137860,#137861,#137862),.UNSPECIFIED.,.F.,.F.,(4,1,1,1,
1,1,1,4),(0.871143699777566,0.883430737131381,0.897134072280784,0.910837407430191,
0.924540742579594,0.938244077728998,0.951947412878401,0.958004829873163),
 .UNSPECIFIED.);
#3331=B_SPLINE_CURVE_WITH_KNOTS('',3,(#138446,#138447,#138448,#138449,#138450,
#138451,#138452,#138453,#138454,#138455,#138456,#138457,#138458,#138459,
#138460,#138461,#138462,#138463,#138464,#138465,#138466,#138467,#138468,
#138469,#138470,#138471,#138472,#138473,#138474,#138475,#138476,#138477,
#138478,#138479,#138480,#138481,#138482,#138483,#138484,#138485,#138486,
#138487,#138488,#138489,#138490,#138491,#138492,#138493,#138494,#138495,
#138496,#138497,#138498,#138499,#138500,#138501),.UNSPECIFIED.,.F.,.F.,
(4,2,2,2,2,2,2,2,2,2,2,2,2,2,2,2,2,2,2,2,2,2,2,2,2,2,2,4),(0.089391423624651,
0.0905595393350974,0.0950944669700259,0.0996107737415503,0.102340633615343,
0.104251480344194,0.108435325486725,0.112629259120639,0.116043968764746,
0.117943339915031,0.122132972586136,0.126333184910187,0.12974730391415,
0.131635193939239,0.135837439883449,0.140050129228384,0.143450639063553,
0.145327049903884,0.149539187021852,0.153761849367854,0.157153974212957,
0.159018905532695,0.163241831024629,0.16747532864817,0.170857309362363,
0.172710560445761,0.175426252194544,0.176252924640868),.UNSPECIFIED.);
#3332=B_SPLINE_CURVE_WITH_KNOTS('',3,(#138502,#138503,#138504,#138505,#138506,
#138507,#138508,#138509,#138510,#138511,#138512,#138513,#138514,#138515,
#138516,#138517,#138518,#138519,#138520,#138521,#138522,#138523,#138524,
#138525,#138526,#138527),.UNSPECIFIED.,.F.,.F.,(4,2,1,2,2,2,2,2,1,2,2,2,
2,4),(0.786054712852411,0.791286205977411,0.796517717577097,0.801749229176782,
0.806980740776468,0.817443763975838,0.827906787175209,0.833138298774895,
0.83836981037458,0.843601321974265,0.848832833573951,0.854064345173636,
0.859295856773322,0.869758855257908),.UNSPECIFIED.);
#3333=B_SPLINE_CURVE_WITH_KNOTS('',3,(#139109,#139110,#139111,#139112,#139113,
#139114,#139115,#139116,#139117,#139118,#139119,#139120,#139121,#139122,
#139123,#139124,#139125,#139126,#139127,#139128,#139129,#139130,#139131,
#139132,#139133,#139134,#139135,#139136,#139137,#139138,#139139,#139140,
#139141,#139142,#139143,#139144,#139145,#139146,#139147,#139148,#139149,
#139150,#139151,#139152,#139153,#139154,#139155,#139156,#139157,#139158,
#139159,#139160,#139161,#139162,#139163,#139164),.UNSPECIFIED.,.F.,.F.,
(4,2,2,2,2,2,2,2,2,2,2,2,2,2,2,2,2,2,2,2,2,2,2,2,2,2,2,4),(0.263113168368197,
0.265742657838393,0.266780655408191,0.268553749772941,0.272866371808103,
0.27718984066949,0.280483990557595,0.282245605283151,0.28656996226372,0.290905197822577,
0.294187325707001,0.295937460785954,0.300273678533526,0.304620805463894,
0.307890660856405,0.309629316283707,0.313977519703896,0.318336661997184,
0.321593996005809,0.323321171775807,0.327681489161353,0.332052774059168,
0.335297331155212,0.337013027262696,0.341385588548603,0.345769144933327,
0.349000666304619,0.349975518404852),.UNSPECIFIED.);
#3334=B_SPLINE_CURVE_WITH_KNOTS('',3,(#139165,#139166,#139167,#139168,#139169,
#139170,#139171,#139172,#139173,#139174,#139175,#139176,#139177,#139178,
#139179,#139180,#139181,#139182,#139183,#139184,#139185,#139186,#139187,
#139188,#139189,#139190,#139191,#139192,#139193,#139194,#139195,#139196,
#139197,#139198,#139199,#139200,#139201,#139202,#139203,#139204,#139205,
#139206,#139207,#139208,#139209,#139210,#139211,#139212,#139213,#139214,
#139215,#139216,#139217,#139218,#139219,#139220,#139221,#139222,#139223,
#139224,#139225,#139226,#139227,#139228,#139229,#139230,#139231,#139232,
#139233,#139234,#139235,#139236,#139237,#139238,#139239,#139240,#139241,
#139242,#139243,#139244,#139245,#139246,#139247,#139248,#139249,#139250,
#139251,#139252,#139253,#139254,#139255,#139256,#139257,#139258,#139259,
#139260,#139261,#139262,#139263,#139264,#139265,#139266,#139267,#139268,
#139269,#139270,#139271,#139272,#139273,#139274,#139275,#139276,#139277,
#139278,#139279,#139280,#139281,#139282,#139283,#139284,#139285,#139286,
#139287,#139288,#139289,#139290,#139291,#139292,#139293,#139294,#139295,
#139296,#139297,#139298,#139299,#139300,#139301,#139302,#139303,#139304,
#139305,#139306,#139307,#139308,#139309,#139310,#139311,#139312,#139313,
#139314,#139315,#139316,#139317,#139318,#139319,#139320,#139321,#139322,
#139323,#139324,#139325,#139326,#139327,#139328,#139329,#139330,#139331,
#139332,#139333,#139334,#139335,#139336,#139337,#139338,#139339,#139340,
#139341,#139342,#139343,#139344,#139345,#139346,#139347,#139348,#139349,
#139350,#139351,#139352,#139353,#139354,#139355,#139356,#139357,#139358,
#139359,#139360,#139361,#139362,#139363,#139364,#139365,#139366,#139367,
#139368,#139369,#139370,#139371,#139372,#139373,#139374,#139375,#139376,
#139377,#139378,#139379,#139380,#139381,#139382,#139383,#139384,#139385,
#139386,#139387,#139388,#139389,#139390,#139391,#139392,#139393,#139394,
#139395,#139396,#139397,#139398,#139399,#139400,#139401,#139402,#139403,
#139404,#139405,#139406,#139407,#139408,#139409,#139410,#139411,#139412,
#139413,#139414,#139415,#139416,#139417),.UNSPECIFIED.,.F.,.F.,(4,3,3,3,
3,3,3,3,3,3,3,3,3,3,3,3,3,3,3,3,3,3,3,3,3,3,3,3,3,3,3,3,3,3,3,3,3,3,3,3,
3,3,3,3,3,3,3,3,3,3,3,3,3,3,3,3,3,3,3,3,3,3,3,3,3,3,3,3,3,3,3,3,3,3,3,3,
3,3,3,3,3,3,3,3,4),(0.60030257619315,0.601189401238819,0.602909739404366,
0.603245517223693,0.605002346324258,0.605309646424134,0.605545629343393,
0.607003363859578,0.608757263785899,0.60914228646357,0.61004280332781,0.611281209067562,
0.611901081233266,0.613377057716348,0.613853788785253,0.615611323084996,
0.615950716361278,0.617744723300169,0.618053374986395,0.618374836582177,
0.620267953155473,0.622051675015491,0.622385240506117,0.62286069466159,
0.624507651129624,0.624838012505862,0.62663720455143,0.626911687662707,
0.628705580769699,0.629042002612383,0.630872153869016,0.63117842213011,
0.631519302019439,0.633321023521919,0.635145407190063,0.635472861466182,
0.636091011482715,0.637630165874889,0.638198067361429,0.639795378590147,
0.640402274649001,0.642236165068601,0.642568814829256,0.644438788673369,
0.644741885068638,0.645106605890056,0.646921572363247,0.648788889759442,
0.649111263269795,0.649776330530335,0.651306816390525,0.652025413362867,
0.653511077108235,0.654371644464094,0.656249709971456,0.656577713392943,
0.658491743582273,0.658790801499529,0.659184825437669,0.661011007519301,
0.662925930738672,0.663242112785549,0.663967097542107,0.665479537428467,
0.666372856469514,0.667726617355008,0.668874708145114,0.670801793419525,
0.671123555237032,0.67308655957457,0.67337998004951,0.6738114265749,0.675695565724942,
0.676907769656349,0.677663005703046,0.677971115071542,0.678184443340941,
0.678723831294199,0.680306718911389,0.681303959578308,0.682642322751236,
0.683977754105793,0.685960075522419,0.686277776527909,0.688131638809681),
 .UNSPECIFIED.);
#3335=B_SPLINE_CURVE_WITH_KNOTS('',3,(#139999,#140000,#140001,#140002,#140003,
#140004,#140005,#140006,#140007,#140008,#140009,#140010,#140011,#140012,
#140013,#140014,#140015,#140016,#140017,#140018,#140019,#140020,#140021,
#140022,#140023,#140024,#140025,#140026,#140027,#140028,#140029,#140030,
#140031,#140032,#140033,#140034,#140035,#140036,#140037,#140038,#140039,
#140040,#140041,#140042,#140043,#140044,#140045,#140046,#140047,#140048,
#140049,#140050,#140051,#140052,#140053,#140054),.UNSPECIFIED.,.F.,.F.,
(4,2,2,2,2,2,2,2,2,2,2,2,2,2,2,2,2,2,2,2,2,2,2,2,2,2,2,4),(0.436836898442264,
0.44028512212841,0.443749619786646,0.444924012350447,0.446547870997785,
0.451023331975289,0.455509965844047,0.45862734749985,0.460239726448088,
0.464728704146598,0.469228870973991,0.472330682649257,0.473931581895461,
0.478434230166749,0.482948082318817,0.48603401779866,0.487623437340133,
0.492139912747286,0.496667605253571,0.499737352948064,0.501315292782318,
0.50584575466897,0.510387445283683,0.513440688097467,0.515007078198262,
0.518368370665047,0.521746687744067,0.523697187701085),.UNSPECIFIED.);
#3336=B_SPLINE_CURVE_WITH_KNOTS('',3,(#140055,#140056,#140057,#140058,#140059,
#140060,#140061,#140062,#140063,#140064,#140065,#140066,#140067,#140068,
#140069,#140070,#140071,#140072,#140073,#140074,#140075,#140076,#140077,
#140078,#140079,#140080,#140081,#140082,#140083,#140084,#140085,#140086,
#140087,#140088,#140089,#140090,#140091,#140092,#140093,#140094,#140095,
#140096,#140097,#140098,#140099,#140100,#140101,#140102,#140103,#140104,
#140105,#140106,#140107,#140108,#140109,#140110,#140111,#140112,#140113,
#140114,#140115,#140116,#140117,#140118,#140119,#140120,#140121,#140122,
#140123,#140124,#140125,#140126,#140127,#140128,#140129,#140130,#140131,
#140132,#140133,#140134,#140135,#140136,#140137,#140138,#140139,#140140,
#140141,#140142,#140143,#140144,#140145,#140146,#140147,#140148,#140149,
#140150,#140151,#140152,#140153,#140154,#140155,#140156,#140157,#140158,
#140159,#140160,#140161,#140162,#140163,#140164,#140165,#140166,#140167,
#140168,#140169,#140170,#140171,#140172,#140173,#140174,#140175,#140176,
#140177,#140178,#140179,#140180,#140181,#140182,#140183,#140184,#140185,
#140186,#140187,#140188,#140189,#140190,#140191,#140192,#140193,#140194,
#140195,#140196,#140197,#140198,#140199,#140200,#140201,#140202,#140203,
#140204,#140205,#140206,#140207,#140208,#140209,#140210,#140211,#140212,
#140213,#140214,#140215,#140216,#140217,#140218,#140219,#140220,#140221,
#140222,#140223,#140224,#140225,#140226,#140227,#140228,#140229,#140230,
#140231,#140232,#140233,#140234,#140235,#140236,#140237,#140238,#140239,
#140240,#140241,#140242,#140243,#140244,#140245,#140246,#140247,#140248,
#140249,#140250,#140251,#140252,#140253,#140254,#140255,#140256,#140257,
#140258,#140259,#140260,#140261,#140262,#140263,#140264,#140265,#140266,
#140267,#140268,#140269,#140270,#140271,#140272,#140273,#140274,#140275,
#140276,#140277,#140278,#140279,#140280,#140281,#140282,#140283,#140284,
#140285,#140286,#140287,#140288,#140289,#140290,#140291,#140292,#140293,
#140294,#140295,#140296,#140297,#140298,#140299,#140300,#140301,#140302,
#140303,#140304,#140305,#140306,#140307,#140308,#140309,#140310),
 .UNSPECIFIED.,.F.,.F.,(4,3,3,3,3,3,3,3,3,3,3,3,3,3,3,3,3,3,3,3,3,3,3,3,
3,3,3,3,3,3,3,3,3,3,3,3,3,3,3,3,3,3,3,3,3,3,3,3,3,3,3,3,3,3,3,3,3,3,3,3,
3,3,3,3,3,3,3,3,3,3,3,3,3,3,3,3,3,3,3,3,3,3,3,3,3,4),(0.466912950325338,
0.467472766280947,0.468417974763412,0.46978818431029,0.469932587533265,
0.47129863832162,0.471463494806382,0.472225090173623,0.473608891662702,
0.47373767471581,0.473889674137103,0.47448304624588,0.475906064652203,0.476256251030707,
0.477743996876837,0.477893616364448,0.479393604778962,0.479762574502474,
0.481193393146625,0.481284396849366,0.481852316141335,0.482053144806771,
0.482121930560359,0.482985527023777,0.484015123641915,0.485482165709274,
0.485907842002653,0.48591881725909,0.487361272055883,0.487658933593313,
0.489034092789166,0.489319092825923,0.489623243367662,0.490105456740773,
0.491131958854974,0.491842483861051,0.492337262254517,0.493177582739251,
0.493408292648108,0.494885161573581,0.495269744461007,0.49673736636145,
0.497193341928554,0.498210138514571,0.498662542146804,0.498705857107493,
0.499085866568777,0.499558997728832,0.499573166982503,0.49979556330886,
0.499913846098874,0.499972987493881,0.500002558191385,0.500032128888888,
0.500566703303709,0.500978391208999,0.502528451343835,0.504090245325587,
0.50453782032956,0.504707309097756,0.504763440489445,0.504829201076751,
0.506776975447536,0.507206135241715,0.50833835876222,0.508372021837055,
0.508563272935988,0.509922915497184,0.510791211025289,0.511050748436128,
0.512333539050337,0.513966693221555,0.515141167966327,0.51677136573474,
0.518389456788296,0.518850631020903,0.519903637611228,0.520007168736589,
0.520083154277598,0.521218837616662,0.521646654493025,0.52331386361242,
0.524981072731814,0.525952074805031,0.526661721614175,0.527473735861454),
 .UNSPECIFIED.);
#3337=B_SPLINE_CURVE_WITH_KNOTS('',3,(#140892,#140893,#140894,#140895,#140896,
#140897,#140898,#140899,#140900,#140901,#140902,#140903,#140904,#140905,
#140906,#140907,#140908,#140909,#140910,#140911,#140912,#140913,#140914,
#140915,#140916,#140917,#140918,#140919,#140920,#140921,#140922,#140923,
#140924,#140925,#140926,#140927,#140928,#140929,#140930,#140931,#140932,
#140933,#140934,#140935,#140936,#140937,#140938,#140939,#140940,#140941,
#140942,#140943,#140944,#140945,#140946,#140947,#140948,#140949,#140950,
#140951,#140952,#140953),.UNSPECIFIED.,.F.,.F.,(4,2,2,2,2,2,2,2,2,2,2,2,
2,2,2,2,2,2,2,2,2,2,2,2,2,2,2,2,2,2,4),(0.610559611763275,0.610850043636259,
0.617090034227579,0.623067369292701,0.624541991686435,0.629215336097819,
0.633724591606801,0.636358127953903,0.637447251019191,0.638233847115783,
0.642922915257891,0.647424308901441,0.650057589910619,0.651158990569127,
0.651925702544991,0.656630689245274,0.661124123609802,0.663757264826821,
0.664866706564256,0.66561755797433,0.670338661630432,0.674824037517178,
0.677457153701147,0.678574530659943,0.679309413403924,0.684037600324779,
0.68877699474138,0.69158404503972,0.693001168048204,0.695899868924858,0.69742086782597),
 .UNSPECIFIED.);
#3338=B_SPLINE_CURVE_WITH_KNOTS('',3,(#140954,#140955,#140956,#140957,#140958,
#140959,#140960,#140961,#140962,#140963,#140964,#140965,#140966,#140967,
#140968,#140969,#140970,#140971,#140972,#140973,#140974,#140975,#140976,
#140977,#140978,#140979,#140980,#140981,#140982,#140983,#140984,#140985),
 .UNSPECIFIED.,.F.,.F.,(4,2,2,2,2,2,2,2,2,2,2,2,2,2,2,4),(0.308211305137186,
0.313964513764408,0.319717722391631,0.331224139646075,0.336977348273298,
0.34273055690052,0.348483765527742,0.354236974154964,0.359990182782187,
0.365743391409409,0.371496600036631,0.377249808663854,0.383003017291076,
0.388756225918298,0.394509434545521,0.400262643172743),.UNSPECIFIED.);
#3339=B_SPLINE_CURVE_WITH_KNOTS('',3,(#141567,#141568,#141569,#141570,#141571,
#141572,#141573,#141574,#141575,#141576,#141577,#141578,#141579,#141580,
#141581,#141582,#141583,#141584,#141585,#141586,#141587,#141588,#141589,
#141590,#141591,#141592,#141593,#141594,#141595,#141596,#141597,#141598,
#141599,#141600,#141601,#141602,#141603,#141604,#141605,#141606,#141607,
#141608,#141609,#141610,#141611,#141612,#141613,#141614,#141615,#141616,
#141617,#141618,#141619,#141620,#141621,#141622,#141623,#141624,#141625,
#141626,#141627,#141628,#141629,#141630,#141631,#141632,#141633,#141634),
 .UNSPECIFIED.,.F.,.F.,(4,2,2,2,2,2,2,2,2,2,2,2,2,2,2,2,2,2,2,2,2,2,2,2,
2,2,2,2,2,2,2,2,2,4),(0.784281216698689,0.78698264863415,0.787507391085553,
0.788844256867853,0.793720072464784,0.798128092401485,0.800766058579021,
0.801949175664303,0.802536112338185,0.807430097384011,0.811829032549784,
0.814468075293553,0.815657970812107,0.816227967715558,0.821140858977465,
0.825530341127574,0.828170656142732,0.829366878262443,0.829919823277682,
0.834851070858632,0.839231374720128,0.841872835493414,0.84307582916721,
0.843611678581624,0.84856238680792,0.852932960442674,0.855576174746113,
0.856785243116103,0.857303534077428,0.862265397487825,0.867237990543617,
0.869727401981977,0.870995320127419,0.871143698850696),.UNSPECIFIED.);
#3340=B_SPLINE_CURVE_WITH_KNOTS('',3,(#141635,#141636,#141637,#141638,#141639,
#141640,#141641,#141642,#141643,#141644,#141645,#141646,#141647,#141648,
#141649,#141650,#141651,#141652,#141653,#141654,#141655,#141656,#141657,
#141658,#141659,#141660,#141661,#141662,#141663,#141664,#141665,#141666,
#141667,#141668,#141669,#141670,#141671),.UNSPECIFIED.,.F.,.F.,(4,2,2,1,
2,2,1,1,1,1,2,2,2,1,2,2,2,2,2,1,2,4),(0.121170801378382,0.123638221240141,
0.124871931233322,0.124949038107896,0.124997229904505,0.125006868263826,
0.12502614498247,0.125180358731617,0.125488786229913,0.126105641226503,
0.131040481199228,0.140910161144677,0.145845001117402,0.150779841090126,
0.155714681062851,0.160649521035576,0.170519200981025,0.180388880926474,
0.185323720899199,0.190258560871923,0.195193400844648,0.200128240817373),
 .UNSPECIFIED.);
#3341=B_SPLINE_CURVE_WITH_KNOTS('',3,(#142254,#142255,#142256,#142257,#142258,
#142259,#142260,#142261,#142262,#142263,#142264,#142265,#142266),
 .UNSPECIFIED.,.F.,.F.,(4,2,2,1,2,2,4),(0.958004830573286,0.965218204916734,
0.965650748027808,0.979354083177211,0.993057418326615,0.998193162869371,
0.999999998954298),.UNSPECIFIED.);
#3342=B_SPLINE_CURVE_WITH_KNOTS('',3,(#142268,#142269,#142270,#142271,#142272,
#142273,#142274,#142275,#142276,#142277,#142278,#142279,#142280,#142281,
#142282,#142283,#142284,#142285,#142286,#142287,#142288,#142289,#142290,
#142291,#142292,#142293,#142294,#142295,#142296,#142297,#142298,#142299,
#142300,#142301,#142302,#142303,#142304,#142305,#142306,#142307,#142308,
#142309,#142310,#142311,#142312,#142313,#142314,#142315,#142316,#142317,
#142318,#142319,#142320,#142321,#142322,#142323,#142324,#142325,#142326,
#142327,#142328,#142329,#142330,#142331,#142332,#142333,#142334,#142335,
#142336,#142337,#142338,#142339,#142340,#142341,#142342,#142343,#142344,
#142345,#142346,#142347,#142348,#142349,#142350,#142351,#142352,#142353,
#142354,#142355,#142356,#142357,#142358,#142359,#142360,#142361,#142362,
#142363,#142364,#142365,#142366,#142367,#142368,#142369,#142370,#142371,
#142372,#142373,#142374,#142375,#142376),.UNSPECIFIED.,.F.,.F.,(4,3,3,3,
3,3,3,3,3,3,3,3,3,3,3,3,3,3,3,3,3,3,3,3,3,3,3,3,3,3,3,3,3,3,3,3,4),(6.4892523968004E-8,
0.0303098328355269,0.0326560244439236,0.0632119133528833,0.0653834825079997,
0.096200234435292,0.0978752966906494,0.124999999999872,0.156825898551176,
0.187499999999807,0.218749999999775,0.233886718749762,0.241455078124755,
0.245239257812252,0.247904457503893,0.249023437499749,0.249999999999749,
0.321501463870902,0.374999999999772,0.437499999999784,0.46874999999979,
0.484374999999793,0.492187499999794,0.498046874999796,0.499999999999796,
0.574186829404018,0.65095850121378,0.7316495777856,0.749999999999898,0.821729675683046,
0.836387398653219,0.895873279501868,0.9746538243741,0.9947442219772,0.999980257398332,
0.999987905873584,0.999999906059835),.UNSPECIFIED.);
#3343=B_SPLINE_CURVE_WITH_KNOTS('',3,(#142377,#142378,#142379,#142380,#142381,
#142382,#142383,#142384,#142385,#142386,#142387,#142388,#142389,#142390,
#142391,#142392,#142393,#142394,#142395,#142396,#142397,#142398,#142399,
#142400,#142401,#142402,#142403,#142404,#142405,#142406,#142407,#142408,
#142409,#142410,#142411,#142412,#142413,#142414,#142415,#142416,#142417,
#142418,#142419,#142420,#142421,#142422,#142423,#142424,#142425,#142426,
#142427,#142428,#142429,#142430,#142431,#142432,#142433,#142434,#142435,
#142436,#142437,#142438,#142439,#142440,#142441,#142442,#142443,#142444,
#142445,#142446,#142447,#142448,#142449,#142450,#142451,#142452,#142453,
#142454,#142455,#142456,#142457,#142458,#142459,#142460,#142461,#142462,
#142463,#142464,#142465,#142466,#142467,#142468,#142469,#142470,#142471,
#142472,#142473,#142474,#142475,#142476,#142477,#142478,#142479,#142480,
#142481,#142482,#142483,#142484,#142485,#142486,#142487,#142488,#142489,
#142490,#142491,#142492,#142493,#142494,#142495,#142496,#142497,#142498,
#142499,#142500,#142501,#142502,#142503,#142504,#142505,#142506,#142507,
#142508,#142509,#142510,#142511,#142512,#142513,#142514,#142515,#142516,
#142517,#142518,#142519,#142520,#142521,#142522,#142523,#142524,#142525,
#142526,#142527,#142528,#142529,#142530),.UNSPECIFIED.,.F.,.F.,(4,3,3,3,
3,3,3,3,3,3,3,3,3,3,3,3,3,3,3,3,3,3,3,3,3,3,3,3,3,3,3,3,3,3,3,3,3,3,3,3,
3,3,3,3,3,3,3,3,3,3,3,4),(3.97632464837156E-8,0.00172440149121516,0.00344631668756586,
0.00516203737262083,0.00670803838158865,0.00774281107253354,0.00818571427072393,
0.0082267367645669,0.00871066245660026,0.00967851384066697,0.0116142166088004,
0.0136439934814534,0.0154856221450673,0.0175158415319514,0.019532231790174,
0.0215166827096947,0.0232284332176012,0.0251064767804432,0.0269562513126372,
0.028765616182597,0.0291957874778384,0.029251298201384,0.030971244290135,
0.0327162686059857,0.0344238630610681,0.0354213017409412,0.0354716292813684,
0.0361926684992296,0.037075234445669,0.0387140553626689,0.0388895955048983,
0.0405457991896638,0.042158186540604,0.0437477371496978,0.0453037047735299,
0.0464568664352027,0.0479559015210545,0.0485961294914499,0.0486158495901168,
0.0500753176232095,0.0515183164637155,0.0529361356219318,0.0540392272991108,
0.0541996775077366,0.0544158000537958,0.0544270792994887,0.0558111011310813,
0.0572354607081587,0.0586356494416254,0.0600226828165463,0.0613914473588646,
0.0619424885785764),.UNSPECIFIED.);
#3344=B_SPLINE_CURVE_WITH_KNOTS('',3,(#143577,#143578,#143579,#143580,#143581,
#143582,#143583,#143584,#143585,#143586,#143587,#143588,#143589,#143590,
#143591,#143592,#143593,#143594,#143595,#143596,#143597,#143598,#143599,
#143600,#143601,#143602,#143603,#143604,#143605,#143606,#143607,#143608,
#143609,#143610,#143611,#143612,#143613,#143614,#143615,#143616,#143617,
#143618,#143619,#143620,#143621,#143622,#143623,#143624,#143625,#143626,
#143627,#143628,#143629,#143630,#143631,#143632,#143633,#143634,#143635,
#143636,#143637,#143638,#143639,#143640,#143641,#143642,#143643,#143644,
#143645,#143646,#143647,#143648,#143649,#143650,#143651,#143652,#143653,
#143654,#143655,#143656,#143657,#143658,#143659,#143660,#143661,#143662,
#143663,#143664,#143665,#143666,#143667,#143668,#143669,#143670,#143671,
#143672,#143673,#143674,#143675,#143676,#143677,#143678,#143679,#143680,
#143681,#143682,#143683,#143684,#143685,#143686,#143687,#143688,#143689,
#143690,#143691,#143692,#143693,#143694,#143695,#143696,#143697,#143698,
#143699,#143700,#143701,#143702,#143703,#143704,#143705,#143706,#143707,
#143708,#143709,#143710,#143711,#143712,#143713,#143714,#143715,#143716,
#143717,#143718,#143719,#143720,#143721,#143722,#143723,#143724,#143725,
#143726,#143727,#143728,#143729,#143730,#143731,#143732,#143733,#143734,
#143735,#143736,#143737,#143738,#143739,#143740,#143741,#143742,#143743,
#143744,#143745,#143746,#143747,#143748,#143749,#143750,#143751,#143752,
#143753,#143754,#143755,#143756,#143757,#143758,#143759,#143760,#143761,
#143762,#143763,#143764,#143765,#143766,#143767,#143768,#143769,#143770,
#143771,#143772,#143773,#143774,#143775,#143776,#143777,#143778,#143779,
#143780,#143781,#143782,#143783,#143784,#143785,#143786,#143787,#143788,
#143789,#143790,#143791,#143792,#143793,#143794,#143795,#143796,#143797,
#143798,#143799,#143800,#143801,#143802),.UNSPECIFIED.,.F.,.F.,(4,3,3,3,
3,3,3,3,3,3,3,3,3,3,3,3,3,3,3,3,3,3,3,3,3,3,3,3,3,3,3,3,3,3,3,3,3,3,3,3,
3,3,3,3,3,3,3,3,3,3,3,3,3,3,3,3,3,3,3,3,3,3,3,3,3,3,3,3,3,3,3,3,3,3,3,4),
(0.0957954138550251,0.0973694368287833,0.099169150459603,0.0992885464156296,
0.0994682075194765,0.10117788380623,0.103051202170915,0.104860834428368,
0.104900484463036,0.106172707482356,0.10798829177732,0.109780529186679,
0.11155997790328,0.113320849202563,0.114251888041922,0.115925743407967,
0.116093923911681,0.116940579353324,0.11783936455398,0.119571137828065,
0.12022505715285,0.121289696199548,0.122995465780233,0.124682731146744,
0.126359851182907,0.128021982174466,0.128988174999992,0.13036374044833,
0.130648825037406,0.131406646173312,0.132298200844618,0.133936629387104,
0.13419158991843,0.135564420779676,0.137231883109339,0.138834577915481,
0.140428972302465,0.142012215980763,0.142234270098325,0.143382119249298,
0.143818199971599,0.144580083915999,0.145392777222508,0.14671538818527,
0.146958239098704,0.14851481209128,0.150058113496948,0.151594245443364,
0.153119164993354,0.154367537529932,0.155331971460708,0.155889675323385,
0.156645246228063,0.157403825397766,0.158302568723989,0.158910168502104,
0.160408878039899,0.161896446768575,0.163377813899562,0.164850032747554,
0.165628724733982,0.166439889428972,0.167101230390262,0.167905291326954,
0.168566730257442,0.169072523540991,0.170022020798433,0.171471601880833,
0.172912813703559,0.173625126390695,0.175046987899557,0.176182566839076,
0.176862137969643,0.177601154022328,0.177638950759185,0.178813773999029),
 .UNSPECIFIED.);
#3345=B_SPLINE_CURVE_WITH_KNOTS('',3,(#143803,#143804,#143805,#143806,#143807,
#143808),.UNSPECIFIED.,.F.,.F.,(4,2,4),(0.00626618646683869,0.00641405327522236,
0.168443848555957),.UNSPECIFIED.);
#3346=B_SPLINE_CURVE_WITH_KNOTS('',3,(#143809,#143810,#143811,#143812,#143813,
#143814),.UNSPECIFIED.,.F.,.F.,(4,2,4),(0.924887378872696,0.931234790832418,
0.937582202792139),.UNSPECIFIED.);
#3347=B_SPLINE_CURVE_WITH_KNOTS('',3,(#143815,#143816,#143817,#143818,#143819,
#143820,#143821,#143822,#143823,#143824,#143825,#143826,#143827,#143828,
#143829,#143830),.UNSPECIFIED.,.F.,.F.,(4,3,3,3,3,4),(0.00792238236276289,
0.214683111291234,0.28932415421094,0.571028871221718,0.818548300485408,
0.993309040700024),.UNSPECIFIED.);
#3348=B_SPLINE_CURVE_WITH_KNOTS('',3,(#144877,#144878,#144879,#144880,#144881,
#144882,#144883,#144884,#144885,#144886,#144887,#144888,#144889,#144890,
#144891,#144892,#144893,#144894,#144895,#144896,#144897,#144898,#144899,
#144900,#144901,#144902,#144903,#144904,#144905,#144906,#144907,#144908,
#144909,#144910,#144911),.UNSPECIFIED.,.F.,.F.,(4,2,2,2,2,1,1,2,2,1,1,2,
2,2,2,2,1,2,2,4),(0.234355020984239,0.238063483052868,0.241771945121496,
0.245480407190124,0.249188869258753,0.249652427017331,0.249884205896621,
0.24998560915631,0.250000095336265,0.25011598477591,0.251043100293067,0.25289733132738,
0.256605793396007,0.264022717533262,0.271439641670516,0.275148103739144,
0.278856565807771,0.282565027876398,0.286273489945025,0.29369041408228),
 .UNSPECIFIED.);
#3349=B_SPLINE_CURVE_WITH_KNOTS('',3,(#144912,#144913,#144914,#144915,#144916,
#144917,#144918,#144919,#144920,#144921,#144922,#144923,#144924),
 .UNSPECIFIED.,.F.,.F.,(4,3,3,3,4),(0.00646242369474601,0.428971128781701,
0.710675845785947,0.992380562790194,0.993059199643404),.UNSPECIFIED.);
#3350=B_SPLINE_CURVE_WITH_KNOTS('',3,(#144925,#144926,#144927,#144928,#144929,
#144930,#144931,#144932,#144933,#144934,#144935,#144936,#144937),
 .UNSPECIFIED.,.F.,.F.,(4,3,3,3,4),(0.00871476069144846,0.149019457426255,
0.289324154161062,0.571028871123302,0.993478005191801),.UNSPECIFIED.);
#3351=B_SPLINE_CURVE_WITH_KNOTS('',3,(#145984,#145985,#145986,#145987,#145988,
#145989,#145990,#145991,#145992,#145993,#145994,#145995,#145996,#145997,
#145998,#145999,#146000,#146001,#146002,#146003,#146004,#146005,#146006,
#146007,#146008,#146009,#146010,#146011,#146012,#146013,#146014,#146015,
#146016,#146017,#146018,#146019,#146020,#146021,#146022,#146023,#146024,
#146025,#146026,#146027,#146028,#146029,#146030,#146031,#146032,#146033,
#146034,#146035,#146036,#146037,#146038,#146039,#146040,#146041,#146042,
#146043,#146044,#146045,#146046,#146047,#146048,#146049,#146050,#146051,
#146052,#146053,#146054,#146055,#146056,#146057,#146058,#146059,#146060,
#146061,#146062,#146063,#146064,#146065,#146066,#146067,#146068,#146069,
#146070,#146071,#146072,#146073,#146074,#146075,#146076,#146077,#146078,
#146079,#146080,#146081,#146082,#146083,#146084,#146085,#146086,#146087,
#146088,#146089,#146090,#146091,#146092,#146093,#146094,#146095,#146096,
#146097,#146098,#146099,#146100,#146101,#146102,#146103,#146104,#146105,
#146106,#146107,#146108,#146109,#146110,#146111,#146112,#146113,#146114,
#146115,#146116,#146117,#146118,#146119,#146120,#146121,#146122,#146123,
#146124,#146125,#146126,#146127,#146128,#146129,#146130,#146131,#146132,
#146133,#146134,#146135,#146136,#146137,#146138,#146139,#146140,#146141,
#146142,#146143,#146144,#146145,#146146,#146147,#146148,#146149,#146150,
#146151,#146152,#146153,#146154,#146155,#146156,#146157,#146158,#146159,
#146160,#146161,#146162,#146163,#146164,#146165,#146166,#146167,#146168,
#146169,#146170,#146171,#146172,#146173,#146174,#146175,#146176,#146177,
#146178,#146179,#146180,#146181,#146182,#146183,#146184,#146185,#146186,
#146187,#146188,#146189,#146190,#146191,#146192,#146193,#146194,#146195,
#146196,#146197,#146198,#146199,#146200,#146201,#146202,#146203,#146204,
#146205,#146206,#146207,#146208,#146209,#146210,#146211,#146212,#146213,
#146214,#146215,#146216,#146217,#146218,#146219,#146220,#146221,#146222,
#146223,#146224,#146225,#146226,#146227,#146228,#146229,#146230,#146231,
#146232,#146233,#146234,#146235,#146236,#146237,#146238,#146239,#146240,
#146241,#146242,#146243,#146244,#146245,#146246,#146247,#146248,#146249,
#146250,#146251,#146252,#146253,#146254,#146255,#146256,#146257,#146258,
#146259,#146260,#146261,#146262,#146263,#146264,#146265,#146266,#146267,
#146268,#146269,#146270,#146271,#146272,#146273,#146274,#146275,#146276,
#146277,#146278,#146279,#146280,#146281,#146282,#146283,#146284,#146285,
#146286,#146287,#146288,#146289,#146290,#146291,#146292,#146293,#146294,
#146295,#146296,#146297,#146298,#146299,#146300,#146301,#146302,#146303,
#146304,#146305,#146306,#146307,#146308,#146309,#146310,#146311,#146312,
#146313,#146314,#146315,#146316,#146317,#146318,#146319,#146320,#146321,
#146322,#146323,#146324,#146325,#146326,#146327,#146328,#146329,#146330,
#146331,#146332,#146333,#146334,#146335,#146336,#146337,#146338,#146339,
#146340,#146341,#146342,#146343,#146344,#146345,#146346,#146347,#146348,
#146349,#146350,#146351,#146352,#146353,#146354,#146355,#146356,#146357,
#146358,#146359,#146360,#146361,#146362,#146363,#146364,#146365,#146366,
#146367,#146368,#146369,#146370,#146371,#146372,#146373,#146374,#146375,
#146376,#146377,#146378,#146379,#146380),.UNSPECIFIED.,.F.,.F.,(4,2,2,2,
2,2,2,2,2,2,2,2,2,2,2,2,2,2,2,2,2,2,2,2,2,2,2,2,2,2,2,2,2,2,2,2,2,2,2,2,
2,1,2,2,2,2,2,2,2,2,2,2,2,2,2,2,2,2,2,2,2,2,2,2,2,2,2,2,1,2,2,2,2,2,2,2,
2,2,2,2,2,2,2,2,2,2,2,2,2,2,2,2,2,2,2,2,2,2,2,2,2,2,2,2,2,2,2,2,2,2,2,2,
2,2,2,2,2,2,2,2,2,2,2,2,2,2,2,2,2,2,2,2,2,2,2,2,2,2,2,1,2,1,2,2,2,2,2,2,
2,2,2,2,2,2,2,2,2,2,2,2,2,2,2,2,2,2,2,2,2,2,2,2,2,2,2,2,2,2,2,2,1,2,2,2,
2,2,2,2,2,2,2,2,2,2,2,2,2,2,2,2,4),(0.367107609598083,0.368964847312714,
0.37086966877977,0.37280426185318,0.374781319385958,0.374958683799677,0.377009020194453,
0.379092597930725,0.381227792733156,0.38280976198235,0.384716676905345,
0.38681359228412,0.38894732035245,0.389698715932177,0.390660840165022,0.392850502620569,
0.395058627881781,0.397289692934818,0.398511918347694,0.400766489904647,
0.403027630515458,0.405295176519577,0.406362996530367,0.408325766076035,
0.409307150848869,0.409797843235286,0.409981852880192,0.410012521154343,
0.410043189428494,0.410288535621702,0.41117224747812,0.414214074713034,
0.417223553071228,0.42023845158777,0.422065152895697,0.423563659028215,
0.425990691987028,0.42752177156856,0.427953461532694,0.428008691289681,
0.428014798080996,0.428076134629298,0.428198807725902,0.42844415391911,
0.428934846305527,0.429505916307871,0.429916231078359,0.432692442681346,
0.43384177016969,0.434332462556106,0.434700481845919,0.434751891090867,
0.434761818394221,0.434823154942523,0.43488671660415,0.435630371316515,
0.435804539715356,0.436541823664368,0.437270921292371,0.437767309261021,
0.438484175824347,0.439188975857639,0.439641809621782,0.439730078806687,
0.440452190690691,0.44071146357952,0.441202155965936,0.441447502159145,
0.441478170433296,0.441493504570371,0.441508838707447,0.441570175255749,
0.441692848352353,0.442327728159749,0.442991673028884,0.443655617898019,
0.444284274873671,0.444909184907272,0.445527221451758,0.445618387443685,
0.446224898539116,0.446823968093983,0.447411519498534,0.447581156989351,
0.448071849375768,0.448194522472372,0.448225190746523,0.448254254743195,
0.448255859020674,0.448317195568976,0.448562541762184,0.449325268510315,
0.449543926535017,0.450299763707288,0.4510471157301,0.451139943988447,0.451873767780298,
0.452599160799218,0.453311871750048,0.45346946562635,0.453677138039288,
0.454410152394009,0.454450850399183,0.454476852698272,0.454941542785599,
0.45497221105975,0.455002879333901,0.455064215882203,0.455186888978808,
0.455432235172016,0.45646416961045,0.457395004717682,0.458386583013429,
0.459357774263348,0.459437452360145,0.460339159036181,0.46058450522939,
0.460615173503541,0.460630507640616,0.460645841777692,0.460707178325994,
0.460829851422598,0.461284012846222,0.461320543809014,0.461781641456812,
0.462248806551281,0.462718531569231,0.463190599962178,0.463283313354681,
0.463774005741097,0.464247298581893,0.464720324721294,0.46519278696983,
0.465246082900347,0.465555321597825,0.466026770866288,0.46622746767318,
0.466242801810256,0.466258135947331,0.466350140769784,0.466472813866388,
0.466618066335382,0.466718160059596,0.466946780485589,0.467208852446012,
0.46789135703017,0.469171621991676,0.47113439153734,0.471625083923756,0.471870430116964,
0.47188576425404,0.471893431322578,0.471901098391115,0.471931766665266,
0.471993103213568,0.472115776310172,0.472606468696588,0.473097161083004,
0.47358785346942,0.474057168992788,0.474525833488244,0.47499283983742,0.475059930628668,
0.475522887022998,0.475827097050343,0.476283327567237,0.4767325449507,0.477022700174332,
0.47726804636754,0.477390719464144,0.477452056012446,0.477488564562354,
0.477513392560748,0.478004084947164,0.478985469719996,0.480023521923481,
0.480948239265659,0.481953151228843,0.482824989219598,0.482911008811323,
0.483033681907927,0.483095018456229,0.48312568673038,0.483156355004531,
0.483401701197739,0.483892393584155,0.484320162979424,0.484873778356987,
0.485788770214547,0.486722522212734,0.48683654790265,0.487817932675482,
0.488308625061898,0.488553971255106,0.488678525472373,0.488799317448314,
0.489141713719346,0.490238156299851,0.491348054101221,0.492478229366485,
0.492724856309834),.UNSPECIFIED.);
#3352=B_SPLINE_CURVE_WITH_KNOTS('',3,(#146381,#146382,#146383,#146384,#146385,
#146386,#146387,#146388,#146389,#146390,#146391,#146392,#146393,#146394,
#146395,#146396),.UNSPECIFIED.,.F.,.F.,(4,3,3,3,3,4),(0.00641426010985688,
0.24902581021304,0.42897112877229,0.710675845770377,0.992380562768465,0.99268872703052),
 .UNSPECIFIED.);
#3353=B_SPLINE_CURVE_WITH_KNOTS('',3,(#146397,#146398,#146399,#146400,#146401,
#146402,#146403,#146404,#146405,#146406,#146407,#146408,#146409,#146410,
#146411,#146412,#146413,#146414,#146415,#146416,#146417,#146418,#146419,
#146420,#146421),.UNSPECIFIED.,.F.,.F.,(4,3,3,3,3,3,3,3,4),(0.00762856436737065,
0.00785995433727456,0.137726949401003,0.273660550208306,0.289324154205214,
0.571028871209872,0.777072122069257,0.979925729817593,0.993466682889809),
 .UNSPECIFIED.);
#3354=B_SPLINE_CURVE_WITH_KNOTS('',3,(#147468,#147469,#147470,#147471,#147472,
#147473,#147474,#147475,#147476,#147477,#147478,#147479,#147480,#147481,
#147482,#147483,#147484,#147485,#147486,#147487,#147488,#147489,#147490,
#147491,#147492,#147493,#147494,#147495,#147496,#147497,#147498,#147499,
#147500,#147501,#147502,#147503,#147504,#147505,#147506,#147507,#147508,
#147509,#147510,#147511,#147512,#147513,#147514,#147515,#147516,#147517,
#147518,#147519,#147520,#147521,#147522,#147523,#147524,#147525,#147526,
#147527,#147528,#147529,#147530,#147531,#147532,#147533,#147534,#147535,
#147536,#147537,#147538,#147539,#147540,#147541,#147542,#147543,#147544,
#147545,#147546,#147547,#147548,#147549,#147550,#147551,#147552,#147553,
#147554,#147555,#147556,#147557,#147558,#147559,#147560,#147561,#147562,
#147563,#147564,#147565,#147566,#147567,#147568,#147569,#147570,#147571,
#147572,#147573),.UNSPECIFIED.,.F.,.F.,(4,3,3,3,3,3,3,3,3,3,3,3,3,3,3,3,
3,3,3,3,3,3,3,3,3,3,3,3,3,3,3,3,3,3,3,4),(0.584059288737047,0.584363649687051,
0.585483799564989,0.585928959198721,0.585973475162094,0.585983690047865,
0.586017991125467,0.586030547031224,0.58619605497896,0.586908310392931,
0.587620565806902,0.588308249262603,0.58899258965087,0.589670679965167,
0.589757332048814,0.590427444609002,0.591085146474556,0.591734732754917,
0.592371678442908,0.592606353704698,0.593230673050247,0.593318609118669,
0.593674736825654,0.593719252789027,0.593741510770714,0.593752639761557,
0.5937637687524,0.593837637846669,0.593852800679147,0.593939082231613,0.594030864532639,
0.594500631588236,0.594978003474408,0.5954493927738,0.59545537536058,0.595608953121522),
 .UNSPECIFIED.);
#3355=B_SPLINE_CURVE_WITH_KNOTS('',3,(#147574,#147575,#147576,#147577,#147578,
#147579,#147580,#147581,#147582,#147583,#147584,#147585,#147586,#147587,
#147588,#147589,#147590,#147591,#147592),.UNSPECIFIED.,.F.,.F.,(4,3,3,3,
3,3,4),(0.00612781892556932,0.00641405327535638,0.428971128783531,0.71067584578898,
0.841650264144248,0.968896048745577,0.991940800391335),.UNSPECIFIED.);
#3356=B_SPLINE_CURVE_WITH_KNOTS('',3,(#147594,#147595,#147596,#147597,#147598,
#147599,#147600,#147601,#147602,#147603),.UNSPECIFIED.,.F.,.F.,(4,2,1,1,
2,4),(0.0072622903967858,0.00761943720018088,0.289324154211222,0.571028871222262,
0.993585946738823,0.993693872434941),.UNSPECIFIED.);
#3357=B_SPLINE_CURVE_WITH_KNOTS('',3,(#147604,#147605,#147606,#147607,#147608,
#147609,#147610,#147611,#147612,#147613,#147614,#147615,#147616,#147617,
#147618,#147619,#147620,#147621,#147622,#147623,#147624,#147625,#147626,
#147627,#147628,#147629,#147630,#147631,#147632,#147633,#147634,#147635,
#147636,#147637,#147638,#147639,#147640,#147641,#147642,#147643,#147644,
#147645,#147646,#147647,#147648,#147649,#147650,#147651,#147652,#147653,
#147654,#147655,#147656,#147657,#147658,#147659,#147660,#147661,#147662,
#147663,#147664,#147665,#147666,#147667,#147668,#147669,#147670,#147671,
#147672,#147673,#147674,#147675,#147676,#147677,#147678,#147679,#147680,
#147681,#147682,#147683,#147684,#147685,#147686,#147687,#147688,#147689,
#147690,#147691,#147692,#147693,#147694,#147695,#147696,#147697,#147698,
#147699,#147700,#147701,#147702,#147703,#147704,#147705,#147706,#147707,
#147708,#147709,#147710,#147711,#147712,#147713,#147714,#147715,#147716,
#147717,#147718,#147719,#147720,#147721,#147722,#147723,#147724,#147725,
#147726,#147727,#147728,#147729,#147730,#147731,#147732,#147733,#147734,
#147735,#147736,#147737,#147738,#147739,#147740,#147741,#147742,#147743,
#147744,#147745,#147746,#147747,#147748,#147749,#147750,#147751,#147752,
#147753,#147754,#147755,#147756,#147757,#147758,#147759,#147760,#147761,
#147762,#147763,#147764,#147765,#147766,#147767,#147768,#147769,#147770,
#147771,#147772,#147773,#147774,#147775,#147776,#147777,#147778,#147779,
#147780,#147781,#147782,#147783,#147784,#147785,#147786,#147787,#147788,
#147789,#147790,#147791,#147792,#147793,#147794,#147795,#147796,#147797,
#147798,#147799,#147800,#147801,#147802,#147803,#147804,#147805,#147806,
#147807,#147808,#147809,#147810,#147811,#147812,#147813,#147814,#147815,
#147816,#147817,#147818,#147819,#147820,#147821,#147822,#147823,#147824,
#147825,#147826,#147827,#147828,#147829,#147830,#147831,#147832,#147833,
#147834,#147835,#147836,#147837,#147838,#147839,#147840,#147841,#147842,
#147843,#147844,#147845,#147846,#147847,#147848,#147849,#147850,#147851,
#147852,#147853,#147854,#147855,#147856,#147857,#147858,#147859,#147860,
#147861,#147862,#147863,#147864,#147865,#147866,#147867,#147868,#147869,
#147870,#147871,#147872,#147873,#147874,#147875,#147876,#147877,#147878,
#147879,#147880,#147881,#147882,#147883,#147884,#147885,#147886,#147887,
#147888,#147889,#147890,#147891,#147892,#147893,#147894,#147895,#147896,
#147897,#147898,#147899,#147900,#147901,#147902,#147903,#147904,#147905,
#147906,#147907,#147908,#147909,#147910,#147911,#147912,#147913,#147914,
#147915,#147916,#147917,#147918,#147919,#147920,#147921,#147922,#147923,
#147924,#147925,#147926,#147927,#147928,#147929,#147930,#147931,#147932,
#147933,#147934,#147935,#147936,#147937,#147938,#147939,#147940,#147941,
#147942,#147943,#147944,#147945,#147946,#147947,#147948,#147949,#147950,
#147951,#147952,#147953,#147954,#147955,#147956,#147957,#147958,#147959,
#147960,#147961,#147962,#147963,#147964,#147965,#147966,#147967,#147968,
#147969,#147970,#147971,#147972,#147973,#147974,#147975,#147976,#147977,
#147978,#147979,#147980,#147981,#147982,#147983,#147984,#147985,#147986,
#147987,#147988,#147989,#147990,#147991,#147992,#147993,#147994,#147995,
#147996,#147997,#147998,#147999,#148000,#148001,#148002,#148003,#148004,
#148005,#148006,#148007,#148008,#148009,#148010,#148011,#148012,#148013,
#148014,#148015,#148016,#148017,#148018,#148019,#148020,#148021,#148022,
#148023,#148024,#148025,#148026,#148027,#148028,#148029,#148030,#148031,
#148032,#148033,#148034,#148035,#148036,#148037,#148038,#148039,#148040,
#148041,#148042,#148043,#148044,#148045,#148046,#148047,#148048,#148049,
#148050,#148051,#148052,#148053,#148054,#148055,#148056,#148057,#148058,
#148059,#148060,#148061,#148062,#148063,#148064,#148065,#148066,#148067,
#148068,#148069,#148070,#148071,#148072,#148073,#148074,#148075,#148076,
#148077,#148078,#148079,#148080,#148081,#148082,#148083,#148084,#148085,
#148086,#148087,#148088,#148089,#148090,#148091,#148092,#148093,#148094,
#148095,#148096,#148097,#148098,#148099,#148100,#148101,#148102,#148103,
#148104,#148105,#148106,#148107,#148108,#148109,#148110,#148111,#148112,
#148113,#148114,#148115,#148116,#148117,#148118,#148119,#148120,#148121,
#148122,#148123,#148124,#148125,#148126,#148127,#148128,#148129,#148130,
#148131,#148132,#148133,#148134,#148135,#148136,#148137,#148138,#148139,
#148140,#148141,#148142,#148143,#148144,#148145,#148146,#148147,#148148,
#148149,#148150,#148151,#148152,#148153,#148154,#148155,#148156,#148157,
#148158,#148159,#148160,#148161,#148162,#148163,#148164,#148165,#148166,
#148167,#148168,#148169,#148170,#148171,#148172,#148173,#148174,#148175,
#148176,#148177,#148178,#148179,#148180,#148181,#148182,#148183,#148184,
#148185,#148186,#148187,#148188,#148189,#148190,#148191,#148192,#148193,
#148194,#148195,#148196,#148197,#148198,#148199,#148200,#148201,#148202,
#148203,#148204,#148205,#148206,#148207,#148208,#148209,#148210,#148211,
#148212,#148213,#148214,#148215,#148216,#148217,#148218,#148219,#148220,
#148221,#148222,#148223,#148224,#148225,#148226,#148227,#148228,#148229,
#148230,#148231,#148232,#148233,#148234,#148235,#148236,#148237,#148238,
#148239,#148240,#148241,#148242,#148243,#148244,#148245,#148246,#148247,
#148248,#148249),.UNSPECIFIED.,.F.,.F.,(4,3,3,3,3,3,3,3,3,3,3,3,3,3,3,3,
3,3,3,3,3,3,3,3,3,3,3,3,3,3,3,3,3,3,3,3,3,3,3,3,3,3,3,3,3,3,3,3,3,3,3,3,
3,3,3,3,3,3,3,3,3,3,3,3,3,3,3,3,3,3,3,3,3,3,3,3,3,3,3,3,3,3,3,3,3,3,3,3,
3,3,3,3,3,3,3,3,3,3,3,3,3,3,3,3,3,3,3,3,3,3,3,3,3,3,3,3,3,3,3,3,3,3,3,3,
3,3,3,3,3,3,3,3,3,3,3,3,3,3,3,3,3,3,3,3,3,3,3,3,3,3,3,3,3,3,3,3,3,3,3,3,
3,3,3,3,3,3,3,3,3,3,3,3,3,3,3,3,3,3,3,3,3,3,3,3,3,3,3,3,3,3,3,3,3,3,3,3,
3,3,3,3,3,3,3,3,3,3,3,3,3,3,3,3,3,3,3,4),(0.595608953122853,0.596070247356062,
0.596286919650697,0.596760945401593,0.596879886188522,0.59734946273636,
0.597487876837672,0.597525877977994,0.597592141602492,0.597636657565865,
0.597658915547552,0.597681173529238,0.597770205455985,0.597948269309477,
0.598304397016463,0.598720016244736,0.600154027117909,0.601153418672346,
0.601801304899499,0.601870301867021,0.602100852630979,0.602517682995376,
0.602577929500288,0.604002440328229,0.605784569750199,0.606851461984113,
0.608275972812054,0.608988228226025,0.609366613914697,0.609388871896384,
0.609433387859757,0.609479551598061,0.609522419786503,0.609621882470614,
0.609700483639996,0.610012485601559,0.610324487563121,0.610544018549676,
0.610636648017686,0.610802746015715,0.611124994467937,0.61130305832143,
0.611347574284803,0.611398707725319,0.611408958560806,0.611481122174923,
0.611837249881908,0.61223229375031,0.612549505295879,0.612943345379587,
0.612947785315796,0.613261760709849,0.613346187505457,0.613350792636596,
0.613439824563342,0.613617888416835,0.61397401612382,0.614789093686037,
0.615398526951761,0.616189731432184,0.616823037779702,0.617179165486687,
0.61722368145006,0.617268197413434,0.61735722934018,0.617425175820721,0.617509379759365,
0.617535293193673,0.618194729187518,0.618247548607643,0.618923400894813,
0.619615150582106,0.620315411535886,0.621025649939558,0.621096570263526,
0.621816713687981,0.622539993750688,0.623265656418722,0.623678209395053,
0.623678211694995,0.623945591919408,0.624657847333379,0.624835911186872,
0.624924943113618,0.624969459076991,0.624991717058678,0.625013975040364,
0.625198931764429,0.625265615469149,0.62537010274735,0.626794613575291,
0.627382646486783,0.628743159419078,0.629643635231175,0.6315755014186,0.632492656887058,
0.63267072074055,0.632801537765147,0.632848784594043,0.63285185866849,0.632857047330714,
0.633204912301028,0.633917167714999,0.635166299906621,0.635341678542941,
0.636620211118615,0.637920562447499,0.638190700198824,0.638309491133865,
0.638309492798994,0.639615211026766,0.640327466440736,0.640377512141058,
0.640438807851656,0.640505530294229,0.640594562220975,0.640639078184349,
0.640683594147722,0.641039721854707,0.641831799461843,0.642293355446172,
0.642620430904346,0.643401147662098,0.64388874351059,0.644652177583447,
0.645406446120628,0.646144555387982,0.646737765166474,0.647451160925361,
0.648099043390967,0.648162275994415,0.648184643565273,0.648340339847908,
0.648429371774655,0.648473887738028,0.648518403701401,0.648874531408386,
0.649586786822357,0.651272630769057,0.651371384569384,0.652435808478241,
0.652742247945453,0.652742249647456,0.653398602840055,0.653443899689937,
0.654887519107246,0.655284830134124,0.655997085548095,0.656100963460009,
0.656175149401588,0.656219665364961,0.656241923346648,0.656264181328334,
0.656321192911723,0.65635321325508,0.656400838991808,0.656709340962066,
0.657251074034466,0.65779189569097,0.658133851790008,0.658671441083884,
0.659080893008818,0.659204868935193,0.659426552130831,0.65955836261795,
0.660082466964611,0.660270618031921,0.660626745738907,0.660770552945684,
0.660913570794868,0.660975315857415,0.660982873445892,0.661396494549974,
0.6618119254538,0.662228970857931,0.662407384273834,0.662825029798101,0.663242591147598,
0.663659782839169,0.663831895101776,0.664009958955269,0.664054474918642,
0.664098990882015,0.664188022808762,0.664544150515747,0.665256405929718,
0.666578017793224,0.66668091675766,0.666878877207228,0.666878879031968,
0.667393172171631,0.667749299878617,0.667949621713796,0.667971879695483,
0.668016395658856,0.668105427585602,0.668141744579546,0.66819142134834,
0.66866157552406,0.669189494105425,0.669529938413544,0.670019583017535,
0.670065975151144,0.670607032869785,0.670954449241487,0.671500087288923,
0.671666704655458,0.67184476850895,0.671991343774546,0.672022832362443,
0.672378960069429,0.673008612513488,0.673632628719942,0.674252215431625,
0.674863249631311,0.675227981725313),.UNSPECIFIED.);
#3358=B_SPLINE_CURVE_WITH_KNOTS('',3,(#149296,#149297,#149298,#149299,#149300,
#149301,#149302,#149303,#149304,#149305,#149306,#149307,#149308,#149309,
#149310,#149311,#149312,#149313,#149314,#149315,#149316,#149317,#149318,
#149319,#149320,#149321,#149322,#149323,#149324,#149325,#149326,#149327,
#149328,#149329,#149330,#149331,#149332,#149333,#149334,#149335,#149336,
#149337,#149338,#149339,#149340,#149341,#149342,#149343,#149344,#149345,
#149346,#149347,#149348,#149349,#149350,#149351,#149352,#149353,#149354,
#149355,#149356,#149357,#149358,#149359,#149360,#149361,#149362,#149363,
#149364,#149365,#149366,#149367,#149368,#149369,#149370,#149371,#149372,
#149373,#149374,#149375,#149376,#149377,#149378,#149379,#149380,#149381,
#149382,#149383,#149384,#149385,#149386,#149387,#149388,#149389,#149390,
#149391,#149392,#149393,#149394,#149395,#149396,#149397,#149398,#149399,
#149400,#149401,#149402,#149403,#149404,#149405,#149406,#149407,#149408,
#149409,#149410,#149411,#149412,#149413,#149414,#149415,#149416,#149417,
#149418,#149419,#149420,#149421,#149422,#149423,#149424,#149425,#149426,
#149427,#149428,#149429,#149430,#149431,#149432,#149433,#149434,#149435,
#149436,#149437,#149438,#149439,#149440,#149441,#149442,#149443,#149444,
#149445,#149446,#149447,#149448,#149449,#149450,#149451,#149452,#149453,
#149454,#149455,#149456,#149457,#149458,#149459,#149460,#149461,#149462,
#149463,#149464,#149465,#149466,#149467,#149468,#149469,#149470,#149471,
#149472,#149473,#149474,#149475,#149476,#149477,#149478,#149479,#149480,
#149481,#149482,#149483,#149484,#149485,#149486,#149487,#149488,#149489,
#149490,#149491,#149492,#149493,#149494,#149495,#149496,#149497,#149498,
#149499,#149500,#149501,#149502,#149503,#149504,#149505,#149506,#149507,
#149508,#149509,#149510,#149511,#149512,#149513,#149514,#149515,#149516,
#149517,#149518,#149519,#149520,#149521,#149522,#149523,#149524,#149525,
#149526,#149527,#149528,#149529,#149530,#149531,#149532,#149533,#149534,
#149535,#149536,#149537,#149538,#149539,#149540,#149541,#149542,#149543,
#149544,#149545,#149546,#149547,#149548,#149549,#149550,#149551,#149552,
#149553,#149554,#149555,#149556,#149557,#149558,#149559,#149560,#149561,
#149562,#149563,#149564,#149565,#149566,#149567,#149568,#149569,#149570,
#149571,#149572,#149573,#149574,#149575,#149576,#149577,#149578,#149579,
#149580,#149581,#149582,#149583,#149584,#149585,#149586,#149587,#149588,
#149589,#149590,#149591,#149592,#149593,#149594,#149595,#149596,#149597,
#149598,#149599,#149600,#149601,#149602,#149603,#149604,#149605,#149606,
#149607,#149608,#149609,#149610,#149611,#149612,#149613,#149614,#149615,
#149616,#149617,#149618,#149619,#149620,#149621,#149622,#149623,#149624,
#149625,#149626,#149627,#149628,#149629,#149630,#149631,#149632,#149633,
#149634,#149635,#149636,#149637,#149638,#149639,#149640,#149641,#149642,
#149643,#149644,#149645,#149646,#149647,#149648,#149649,#149650,#149651,
#149652,#149653,#149654,#149655,#149656,#149657,#149658,#149659,#149660,
#149661,#149662,#149663,#149664,#149665,#149666,#149667,#149668,#149669,
#149670,#149671,#149672,#149673,#149674,#149675,#149676,#149677,#149678,
#149679,#149680,#149681,#149682,#149683,#149684,#149685,#149686,#149687,
#149688,#149689,#149690,#149691,#149692,#149693,#149694,#149695,#149696,
#149697,#149698,#149699,#149700,#149701,#149702,#149703,#149704,#149705,
#149706,#149707,#149708,#149709,#149710,#149711,#149712,#149713,#149714,
#149715,#149716,#149717,#149718,#149719,#149720,#149721,#149722,#149723,
#149724,#149725,#149726,#149727,#149728,#149729,#149730,#149731,#149732,
#149733,#149734,#149735,#149736,#149737,#149738,#149739,#149740,#149741,
#149742,#149743,#149744,#149745,#149746,#149747,#149748,#149749,#149750,
#149751,#149752,#149753,#149754,#149755,#149756,#149757,#149758,#149759,
#149760,#149761,#149762,#149763,#149764,#149765,#149766,#149767,#149768,
#149769,#149770,#149771,#149772,#149773,#149774,#149775,#149776,#149777,
#149778,#149779,#149780,#149781,#149782,#149783,#149784,#149785,#149786,
#149787,#149788,#149789,#149790,#149791,#149792,#149793,#149794,#149795,
#149796,#149797,#149798,#149799,#149800,#149801,#149802,#149803,#149804,
#149805,#149806,#149807,#149808,#149809,#149810,#149811,#149812,#149813,
#149814,#149815,#149816,#149817,#149818,#149819,#149820,#149821,#149822,
#149823,#149824,#149825,#149826,#149827,#149828,#149829,#149830,#149831,
#149832,#149833,#149834,#149835,#149836,#149837,#149838,#149839,#149840,
#149841,#149842,#149843,#149844,#149845,#149846,#149847,#149848,#149849,
#149850,#149851,#149852,#149853,#149854,#149855,#149856,#149857,#149858,
#149859,#149860,#149861,#149862,#149863,#149864,#149865,#149866,#149867,
#149868,#149869,#149870,#149871,#149872,#149873,#149874,#149875,#149876,
#149877,#149878,#149879,#149880,#149881,#149882,#149883,#149884,#149885,
#149886,#149887,#149888,#149889,#149890,#149891,#149892,#149893,#149894,
#149895,#149896,#149897,#149898,#149899,#149900,#149901,#149902,#149903,
#149904,#149905,#149906,#149907,#149908,#149909,#149910,#149911,#149912,
#149913,#149914,#149915,#149916,#149917,#149918,#149919,#149920,#149921,
#149922,#149923,#149924,#149925,#149926,#149927,#149928,#149929,#149930,
#149931,#149932,#149933,#149934,#149935,#149936,#149937,#149938,#149939,
#149940,#149941,#149942,#149943,#149944,#149945,#149946,#149947,#149948,
#149949,#149950,#149951,#149952,#149953,#149954,#149955,#149956,#149957,
#149958,#149959,#149960,#149961,#149962,#149963,#149964,#149965,#149966,
#149967,#149968,#149969,#149970,#149971,#149972,#149973,#149974,#149975,
#149976,#149977,#149978,#149979,#149980,#149981,#149982,#149983,#149984,
#149985,#149986,#149987,#149988,#149989,#149990,#149991,#149992,#149993,
#149994,#149995,#149996,#149997,#149998,#149999,#150000,#150001,#150002,
#150003,#150004,#150005,#150006,#150007,#150008,#150009,#150010,#150011,
#150012,#150013,#150014,#150015,#150016,#150017,#150018,#150019,#150020,
#150021,#150022,#150023,#150024,#150025,#150026,#150027,#150028,#150029,
#150030,#150031,#150032,#150033,#150034,#150035,#150036,#150037,#150038,
#150039,#150040,#150041,#150042,#150043,#150044,#150045,#150046,#150047,
#150048,#150049,#150050,#150051,#150052,#150053,#150054,#150055,#150056,
#150057,#150058,#150059,#150060,#150061,#150062,#150063,#150064,#150065,
#150066,#150067,#150068,#150069,#150070,#150071,#150072,#150073,#150074,
#150075,#150076,#150077,#150078,#150079,#150080,#150081,#150082),
 .UNSPECIFIED.,.F.,.F.,(4,3,3,3,3,3,3,3,3,3,3,3,3,3,3,3,3,3,3,3,3,3,3,3,
3,3,3,3,3,3,3,3,3,3,3,3,3,3,3,3,3,3,3,3,3,3,3,3,3,3,3,3,3,3,3,3,3,3,3,3,
3,3,3,3,3,3,3,3,3,3,3,3,3,3,3,3,3,3,3,3,3,3,3,3,3,3,3,3,3,3,3,3,3,3,3,3,
3,3,3,3,3,3,3,3,3,3,3,3,3,3,3,3,3,3,3,3,3,3,3,3,3,3,3,3,3,3,3,3,3,3,3,3,
3,3,3,3,3,3,3,3,3,3,3,3,3,3,3,3,3,3,3,3,3,3,3,3,3,3,3,3,3,3,3,3,3,3,3,3,
3,3,3,3,3,3,3,3,3,3,3,3,3,3,3,3,3,3,3,3,3,3,3,3,3,3,3,3,3,3,3,3,3,3,3,3,
3,3,3,3,3,3,3,3,3,3,3,3,3,3,3,3,3,3,3,3,3,3,3,3,3,3,3,3,3,3,3,3,3,3,3,3,
3,3,3,3,3,3,3,3,3,3,3,3,3,3,3,3,3,3,3,3,3,3,4),(0.766438813379117,0.766920556720436,
0.766994418774532,0.766994421410418,0.767036195781596,0.767143109453453,
0.767633663453551,0.768123678250697,0.768612436812199,0.769097826879249,
0.769272367931936,0.769280132075166,0.769343464942382,0.769449466367163,
0.76949374097597,0.76953199371373,0.769538015584776,0.76962656480239,0.769980761672843,
0.770689155413749,0.770879227049145,0.772105942895562,0.772814336636469,
0.773215151710996,0.773522730377376,0.773997477771856,0.774213731177924,
0.774939517859189,0.776356305341002,0.777064699081908,0.777315856079585,
0.777418895952361,0.777423609944874,0.777521247630866,0.777773092822815,
0.779212262329437,0.77982275958374,0.780256406513626,0.780606667786441,
0.780751172081232,0.780751174261783,0.780960864656894,0.78119405339845,
0.781315061527347,0.7816391064069,0.78178203519296,0.782023455268254,0.783440242750067,
0.78485703023188,0.785034128667107,0.78512267788472,0.785166952493527,0.785211227102333,
0.78524405790489,0.785260534764961,0.785346281155617,0.785565423972787,
0.786099173377846,0.786273817713693,0.78680552814125,0.787334011007201,
0.787603469449771,0.787690605195506,0.788002614072163,0.788398998936413,
0.788753195806866,0.788930294242093,0.789043134628983,0.789107392677319,
0.78929505197752,0.789371943340843,0.790095008893209,0.790907871231546,
0.791739176730066,0.791940967640946,0.792799578332233,0.79367582333454,
0.7944227894908,0.794422792004143,0.794774542604572,0.795628048445192,0.796191330086385,
0.796545526956838,0.796722625392065,0.796811174609678,0.796894930371074,
0.796899723827292,0.797018239136502,0.797058939579001,0.797608117568198,
0.798902715598724,0.799712216033989,0.800173996733774,0.800441692531824,
0.801757003991896,0.803047598035274,0.80327526749545,0.803983661236357,
0.80433785810681,0.80450988504352,0.804514956542037,0.80454677546367,0.80460350575965,
0.804647780368457,0.804692054977263,0.805945451783087,0.806108842459076,
0.807327082203172,0.808521744965056,0.809399860157965,0.809399862339398,
0.810600647793391,0.811775992386328,0.812199249202922,0.81227801937274,
0.812484386127235,0.812506523431638,0.812528660736042,0.812572935344848,
0.812661484562462,0.812838582997688,0.813192779868142,0.813910781099534,
0.814609567349955,0.814708586360591,0.815318745751743,0.816022865031994,
0.816733003672788,0.817443142313581,0.818116608636848,0.818780966552084,
0.819429745939544,0.819928743757467,0.820029172025655,0.820276717277207,
0.820314179971136,0.820320991886014,0.82036526649482,0.820453815712433,
0.82063091414766,0.820985111018113,0.82169350475902,0.822581489993955,0.823110292240833,
0.823982169391337,0.823982171675481,0.824885679607519,0.825770016494275,
0.825896408602631,0.825911418579233,0.825943867204459,0.826786726275021,
0.827360654686273,0.828069048427179,0.828124391688187,0.828129926014288,
0.828135460340389,0.828157597644792,0.828220519295068,0.828246146862406,
0.82833379325514,0.828348368311424,0.828423245297632,0.828777442168085,
0.829314442920555,0.829849005270666,0.830381293668792,0.830678409582695,
0.830909080412333,0.831042975519044,0.831564061804565,0.831611017131708,
0.831965214002161,0.832041561457525,0.832053763219774,0.832142312437387,
0.832246638694736,0.832313056001767,0.832319410872613,0.832765386009657,
0.833027804613519,0.833478400219784,0.833930071224143,0.834382346169415,
0.83444459209533,0.834896501897554,0.835348033818938,0.835798934289648,
0.835861379577142,0.835905654185948,0.835949928794755,0.836038478012368,
0.836215576447595,0.836569773318047,0.837278167058953,0.837792974316937,
0.837792976615746,0.838694954540764,0.83940334828167,0.839757545152123,
0.83980181976093,0.839846094369736,0.839934643587349,0.839947581179138,
0.839969001883488,0.840111742022576,0.840715610505135,0.841331353595533,
0.841952981807071,0.842311009525566,0.842582123205039,0.842945316986198,
0.843581353790596,0.843653710727104,0.843851407796541,0.844007907597557,
0.844362104468009,0.844920679558333,0.8454760205579,0.845778891949821,0.846327901824285,
0.846869863748779,0.847195679431632,0.847442644059333,0.847481980587675,
0.847549876302085,0.847638425519698,0.847717923923443,0.847726974737311,
0.847904073172537,0.848575540339929,0.848612466913443,0.849280445377636,
0.849320860654349,0.850011273455553,0.850728657666309,0.851446041877066,
0.851534591094679,0.851556728399082,0.851578865703485,0.851623140312292,
0.851800238747518,0.852154435617971,0.852313911746571,0.852313915832925,
0.85274030445882,0.852862829358877,0.853290580636956,0.853718713066972,
0.854146779589909,0.854279616840689,0.854705551773723,0.854988010581595,
0.855208740193291,0.855276751316086,0.855342207452048,0.855430756669661,
0.855452893974064,0.855475031278467,0.855519305887274,0.8556964043225,0.856957403422413,
0.857113184935483),.UNSPECIFIED.);
#3359=B_SPLINE_CURVE_WITH_KNOTS('',3,(#150083,#150084,#150085,#150086,#150087,
#150088,#150089,#150090,#150091,#150092,#150093,#150094,#150095,#150096,
#150097,#150098,#150099,#150100,#150101),.UNSPECIFIED.,.F.,.F.,(4,3,3,3,
3,3,4),(0.00647039298477672,0.00650815194354118,0.187063523552203,0.272423656115614,
0.428971128897371,0.710675845977619,0.992223027592002),.UNSPECIFIED.);
#3360=B_SPLINE_CURVE_WITH_KNOTS('',3,(#150102,#150103,#150104,#150105,#150106,
#150107,#150108,#150109,#150110,#150111,#150112,#150113,#150114,#150115,
#150116,#150117),.UNSPECIFIED.,.F.,.F.,(4,3,3,3,3,4),(0.00776222868463544,
0.230368426878307,0.289324154207224,0.57102887121438,0.993585946725114,
0.993793472510716),.UNSPECIFIED.);
#3361=B_SPLINE_CURVE_WITH_KNOTS('',3,(#151163,#151164,#151165,#151166,#151167,
#151168,#151169,#151170,#151171,#151172,#151173,#151174,#151175,#151176,
#151177,#151178,#151179,#151180,#151181,#151182,#151183,#151184,#151185,
#151186,#151187,#151188,#151189,#151190,#151191,#151192,#151193,#151194,
#151195,#151196,#151197,#151198,#151199,#151200,#151201,#151202,#151203,
#151204,#151205,#151206,#151207,#151208,#151209,#151210,#151211,#151212,
#151213,#151214,#151215,#151216,#151217,#151218,#151219,#151220,#151221,
#151222,#151223,#151224,#151225,#151226,#151227,#151228,#151229,#151230,
#151231,#151232,#151233,#151234,#151235,#151236,#151237,#151238,#151239,
#151240,#151241,#151242,#151243,#151244,#151245,#151246,#151247,#151248,
#151249,#151250,#151251,#151252,#151253,#151254,#151255,#151256,#151257,
#151258,#151259,#151260,#151261,#151262,#151263,#151264,#151265,#151266,
#151267,#151268,#151269,#151270,#151271,#151272,#151273,#151274,#151275,
#151276,#151277,#151278,#151279,#151280,#151281,#151282,#151283,#151284,
#151285,#151286,#151287,#151288,#151289,#151290,#151291,#151292,#151293,
#151294),.UNSPECIFIED.,.F.,.F.,(4,1,2,2,1,2,2,2,2,2,1,1,1,2,2,1,1,1,2,2,
2,2,2,2,1,2,2,2,2,2,2,1,2,2,2,1,1,2,2,1,2,2,2,2,1,1,2,2,2,2,2,1,2,2,2,2,
2,2,2,1,2,2,2,2,1,2,2,2,2,2,1,1,2,2,2,4),(0.948113703813565,0.948924427191478,
0.949127108035957,0.949228448458196,0.949329788880435,0.949735150569392,
0.951356597325219,0.952978044081046,0.953079384503285,0.953130054714404,
0.953180724925524,0.953383405770002,0.953788767458959,0.954599490836872,
0.956220937592699,0.956626299281656,0.956828980126134,0.956930320548373,
0.957018993417833,0.957031660970613,0.957842384348526,0.959463831104352,
0.960274554482265,0.960679916171221,0.9608825970157,0.960933267226819,0.960983937437939,
0.961085277860178,0.967571064883483,0.968381788261396,0.968787149950352,
0.969192511639309,0.970813958395135,0.974056851906787,0.97729974541844,
0.977502426262918,0.977603766685157,0.977654436896277,0.977679772001836,
0.977705107107396,0.978110468796353,0.978921192174266,0.980542638930091,
0.981353362308004,0.981758723996961,0.981961404841439,0.982062745263678,
0.982164085685917,0.983785532441743,0.985406979197569,0.986217702575482,
0.98642038341996,0.986521723842199,0.986623064264438,0.987028425953395,
0.98864987270922,0.989460596087133,0.98986595777609,0.989967298198329,0.990068638620568,
0.990271319465046,0.991892766220872,0.992703489598785,0.993108851287741,
0.99321019170998,0.9932608619211,0.993311532132219,0.993514212976697,0.995135659732523,
0.995946383110436,0.996351744799392,0.99655442564387,0.99660509585499,0.99665576606611,
0.996757106488349,1.),.UNSPECIFIED.);
#3362=B_SPLINE_CURVE_WITH_KNOTS('',3,(#151295,#151296,#151297,#151298,#151299,
#151300,#151301,#151302,#151303,#151304,#151305,#151306,#151307,#151308,
#151309,#151310),.UNSPECIFIED.,.F.,.F.,(4,3,3,3,3,4),(0.00617514239484512,
0.00641405327546129,0.428971128790639,0.710675845800758,0.915420571676874,
0.992314315925985),.UNSPECIFIED.);
#3363=B_SPLINE_CURVE_WITH_KNOTS('',3,(#152355,#152356,#152357,#152358,#152359,
#152360,#152361,#152362,#152363,#152364,#152365,#152366,#152367,#152368,
#152369,#152370,#152371,#152372,#152373,#152374,#152375,#152376,#152377,
#152378,#152379,#152380,#152381,#152382,#152383,#152384,#152385,#152386,
#152387,#152388,#152389,#152390,#152391,#152392,#152393,#152394,#152395,
#152396,#152397,#152398,#152399,#152400,#152401,#152402,#152403,#152404,
#152405,#152406,#152407,#152408,#152409,#152410,#152411,#152412,#152413,
#152414,#152415,#152416,#152417,#152418,#152419,#152420,#152421,#152422,
#152423,#152424,#152425,#152426,#152427,#152428,#152429,#152430,#152431,
#152432,#152433),.UNSPECIFIED.,.F.,.F.,(4,3,3,3,3,3,3,3,3,3,3,3,3,3,3,3,
3,3,3,3,3,3,3,3,3,3,4),(0.888640889738739,0.902427907101658,0.902793193768467,
0.906610203573341,0.906716207882565,0.907184692171588,0.908412276830155,
0.911804414725334,0.916628666797235,0.918588690515693,0.922446388020879,
0.923475900047353,0.928448352826507,0.933554145103328,0.938740411078124,
0.944045998028035,0.945725793677129,0.951214840828147,0.956853348575841,
0.962570467749987,0.968400193493765,0.972862896838564,0.978819372193898,
0.984830031271251,0.990397385869064,0.996267164568745,0.999999989170198),
 .UNSPECIFIED.);
#3364=B_SPLINE_CURVE_WITH_KNOTS('',3,(#153478,#153479,#153480,#153481,#153482,
#153483),.UNSPECIFIED.,.F.,.F.,(4,2,4),(0.0726314174197195,0.084213414842704,
0.0957954105703033),.UNSPECIFIED.);
#3365=B_SPLINE_CURVE_WITH_KNOTS('',3,(#154528,#154529,#154530,#154531,#154532,
#154533,#154534,#154535,#154536,#154537,#154538,#154539,#154540,#154541,
#154542,#154543,#154544,#154545,#154546,#154547,#154548,#154549,#154550,
#154551,#154552,#154553),.UNSPECIFIED.,.F.,.F.,(4,2,2,2,2,2,2,2,2,2,2,2,
4),(0.178813773999029,0.18575642987218,0.192699085745331,0.196170413681907,
0.199641741618483,0.203113069555058,0.206584397491634,0.213527053364785,
0.220469709237937,0.223941037174512,0.227412365111088,0.230883693047664,
0.234355020984239),.UNSPECIFIED.);
#3366=B_SPLINE_CURVE_WITH_KNOTS('',3,(#155598,#155599,#155600,#155601,#155602,
#155603,#155604,#155605,#155606,#155607,#155608,#155609,#155610,#155611,
#155612,#155613,#155614,#155615,#155616,#155617,#155618,#155619,#155620,
#155621,#155622,#155623,#155624,#155625,#155626,#155627,#155628,#155629,
#155630,#155631,#155632,#155633,#155634,#155635),.UNSPECIFIED.,.F.,.F.,
(4,2,2,2,2,2,2,1,2,2,2,2,2,2,1,1,1,2,2,2,4),(0.29369041408228,0.302867563024121,
0.307456137495041,0.312044711965962,0.316633286436882,0.321221860907803,
0.325810435378723,0.330399009849644,0.334987584320564,0.339576158791485,
0.344164733262405,0.348753307733326,0.349972147827164,0.350007996065218,
0.350043844303272,0.350187237255488,0.350474023159921,0.351047594968786,
0.353341882204246,0.357930456675165,0.367107605617005),.UNSPECIFIED.);
#3367=B_SPLINE_CURVE_WITH_KNOTS('',3,(#156680,#156681,#156682,#156683,#156684,
#156685,#156686,#156687,#156688,#156689,#156690,#156691,#156692,#156693,
#156694,#156695,#156696,#156697,#156698,#156699,#156700,#156701,#156702,
#156703,#156704,#156705,#156706,#156707,#156708,#156709,#156710,#156711,
#156712,#156713,#156714,#156715,#156716,#156717,#156718,#156719,#156720,
#156721,#156722,#156723,#156724,#156725,#156726,#156727,#156728,#156729,
#156730,#156731,#156732,#156733,#156734,#156735,#156736,#156737,#156738,
#156739,#156740,#156741,#156742,#156743,#156744,#156745,#156746,#156747,
#156748,#156749,#156750,#156751,#156752,#156753,#156754,#156755,#156756,
#156757,#156758,#156759,#156760,#156761,#156762,#156763,#156764,#156765,
#156766,#156767,#156768,#156769,#156770,#156771,#156772,#156773,#156774,
#156775,#156776,#156777,#156778,#156779,#156780,#156781,#156782,#156783,
#156784,#156785,#156786,#156787,#156788,#156789,#156790,#156791,#156792,
#156793,#156794,#156795,#156796,#156797,#156798,#156799,#156800,#156801,
#156802,#156803,#156804,#156805,#156806,#156807,#156808,#156809,#156810,
#156811,#156812,#156813,#156814,#156815,#156816,#156817,#156818,#156819,
#156820,#156821,#156822,#156823,#156824,#156825,#156826,#156827,#156828,
#156829,#156830,#156831,#156832,#156833,#156834,#156835,#156836,#156837,
#156838,#156839,#156840,#156841,#156842,#156843,#156844,#156845,#156846,
#156847,#156848,#156849,#156850,#156851,#156852,#156853,#156854,#156855,
#156856,#156857,#156858,#156859,#156860,#156861,#156862,#156863,#156864,
#156865,#156866,#156867,#156868,#156869,#156870,#156871,#156872,#156873,
#156874,#156875,#156876,#156877,#156878,#156879,#156880,#156881,#156882,
#156883,#156884,#156885,#156886,#156887,#156888,#156889,#156890,#156891,
#156892,#156893,#156894,#156895,#156896,#156897,#156898,#156899,#156900,
#156901,#156902,#156903,#156904,#156905,#156906,#156907,#156908,#156909,
#156910,#156911,#156912,#156913,#156914,#156915,#156916,#156917,#156918,
#156919,#156920,#156921,#156922,#156923,#156924,#156925,#156926,#156927,
#156928,#156929,#156930,#156931,#156932,#156933,#156934,#156935,#156936,
#156937,#156938,#156939,#156940,#156941,#156942,#156943,#156944,#156945,
#156946,#156947,#156948,#156949,#156950,#156951,#156952,#156953,#156954,
#156955,#156956,#156957,#156958,#156959,#156960,#156961,#156962,#156963,
#156964,#156965,#156966,#156967,#156968,#156969,#156970,#156971,#156972,
#156973,#156974,#156975,#156976,#156977,#156978,#156979,#156980,#156981,
#156982,#156983,#156984,#156985,#156986,#156987,#156988,#156989,#156990,
#156991,#156992,#156993,#156994,#156995,#156996,#156997,#156998,#156999,
#157000,#157001,#157002,#157003,#157004,#157005,#157006,#157007,#157008,
#157009,#157010,#157011,#157012,#157013,#157014,#157015,#157016,#157017,
#157018,#157019,#157020,#157021,#157022,#157023,#157024,#157025,#157026,
#157027,#157028,#157029,#157030,#157031,#157032,#157033,#157034,#157035,
#157036,#157037,#157038,#157039,#157040,#157041,#157042,#157043,#157044,
#157045,#157046,#157047,#157048,#157049,#157050,#157051,#157052,#157053,
#157054,#157055,#157056,#157057,#157058,#157059,#157060,#157061,#157062,
#157063,#157064,#157065,#157066,#157067,#157068,#157069,#157070,#157071,
#157072,#157073,#157074,#157075,#157076,#157077,#157078,#157079,#157080,
#157081,#157082,#157083,#157084,#157085,#157086,#157087,#157088,#157089,
#157090,#157091,#157092,#157093,#157094,#157095,#157096,#157097,#157098,
#157099,#157100,#157101,#157102,#157103,#157104,#157105,#157106,#157107,
#157108,#157109,#157110,#157111,#157112,#157113,#157114,#157115,#157116,
#157117,#157118,#157119,#157120,#157121,#157122,#157123,#157124,#157125,
#157126,#157127,#157128,#157129,#157130,#157131,#157132,#157133,#157134,
#157135,#157136,#157137,#157138,#157139,#157140,#157141,#157142,#157143,
#157144,#157145,#157146,#157147,#157148,#157149,#157150,#157151,#157152,
#157153,#157154,#157155,#157156,#157157,#157158,#157159,#157160),
 .UNSPECIFIED.,.F.,.F.,(4,3,3,3,3,3,3,3,3,3,3,3,3,3,3,3,3,3,3,3,3,3,3,3,
3,3,3,3,3,3,3,3,3,3,3,3,3,3,3,3,3,3,3,3,3,3,3,3,3,3,3,3,3,3,3,3,3,3,3,3,
3,3,3,3,3,3,3,3,3,3,3,3,3,3,3,3,3,3,3,3,3,3,3,3,3,3,3,3,3,3,3,3,3,3,3,3,
3,3,3,3,3,3,3,3,3,3,3,3,3,3,3,3,3,3,3,3,3,3,3,3,3,3,3,3,3,3,3,3,3,3,3,3,
3,3,3,3,3,3,3,3,3,3,3,3,3,3,3,3,3,3,3,3,3,3,3,3,3,3,3,3,4),(0.49272485694168,
0.493888768193928,0.495082580620571,0.496294706027832,0.497535411400139,
0.49803898818619,0.498433258551979,0.499647097021168,0.499860359055063,
0.499954618241577,0.500038746617949,0.500217134180834,0.500573909306605,
0.50102276560411,0.501471914036152,0.501921046168252,0.50237030945159,0.502816938147025,
0.503267518724314,0.503718099301602,0.503784885438545,0.503874079219988,
0.503918676110709,0.503963273001431,0.504141660564316,0.504680016661156,
0.505223958667865,0.505777607981359,0.506330709637346,0.506886419916935,
0.507438555921841,0.507709411822027,0.50779860560347,0.50787216724432,0.507887799384913,
0.508066186947798,0.508422962073569,0.50934990600665,0.510263351379397,
0.511156696878071,0.511633938205509,0.51181246337981,0.51199071333128,0.51263855704656,
0.51458375925044,0.515558464588991,0.51617071479358,0.516782964998169,0.516985565092075,
0.518412665595159,0.521266866601328,0.523309537094626,0.525330281717531,
0.526975268613665,0.526979020886372,0.527332043739436,0.527376640630157,
0.527421237520879,0.527510431302321,0.527688818865207,0.52813999548312,
0.528591815568744,0.529044096737735,0.529508021302587,0.529959475108322,
0.530429635052734,0.530899794997146,0.531078182560032,0.531167376341474,
0.531249407125453,0.531256570122917,0.531864120447404,0.532482878069911,
0.533112615635405,0.533772547760771,0.534426634857956,0.535087875946294,
0.535754873709326,0.53642791332964,0.537102897171585,0.537779308942848,
0.538392072638337,0.538748847764108,0.538927235326994,0.539016429108437,
0.539061025999158,0.539072175221838,0.539083324444519,0.539105622889879,
0.539819173141421,0.541059647922877,0.54117695344863,0.542400250937006,
0.543638340148402,0.544899891654461,0.545527575153758,0.5462411254053,0.546597900531071,
0.546776288093957,0.5468654818754,0.546910078766121,0.546954675656843,0.547929549946587,
0.54892861795247,0.549808876663011,0.550879202040325,0.551938284614396,
0.553026092343931,0.554090178172265,0.554446953298036,0.554625340860921,
0.554714534642364,0.554803728423807,0.555517278675349,0.556114149924973,
0.556938477700684,0.557756231809566,0.558565222423582,0.559363528843802,
0.56014354279587,0.560912050249951,0.561663324428771,0.561939230939229,
0.562296006065,0.562474393627886,0.562518990518607,0.562563587409328,0.562652781190771,
0.564079881693856,0.565593967736549,0.567120386744285,0.568667226761124,
0.569788283706194,0.570004131325169,0.570145058831965,0.570234252613408,
0.570278849504129,0.57032344639485,0.570501833957736,0.571037995437641,
0.571215384209279,0.571752675657514,0.572290822201886,0.57282974039447,
0.573369126757709,0.573908409100723,0.574445784111936,0.574980590052604,
0.575511588696996,0.576037518865402,0.576553407775522,0.577062826481643,
0.577560835524549,0.577994111598935,0.578083305380378,0.578105603825739,
0.578127902271099,0.578172499161821,0.578350886724706,0.582504217258825,
0.584059283272047),.UNSPECIFIED.);
#3368=B_SPLINE_CURVE_WITH_KNOTS('',3,(#158205,#158206,#158207,#158208,#158209,
#158210,#158211,#158212,#158213,#158214,#158215,#158216,#158217,#158218,
#158219,#158220,#158221,#158222,#158223,#158224,#158225,#158226,#158227,
#158228,#158229,#158230,#158231,#158232,#158233,#158234,#158235,#158236,
#158237,#158238,#158239,#158240,#158241,#158242,#158243,#158244,#158245,
#158246,#158247,#158248,#158249,#158250,#158251,#158252,#158253,#158254,
#158255,#158256,#158257,#158258,#158259,#158260,#158261,#158262,#158263,
#158264,#158265,#158266,#158267,#158268,#158269,#158270,#158271,#158272,
#158273,#158274,#158275,#158276,#158277,#158278,#158279,#158280,#158281,
#158282,#158283,#158284,#158285,#158286,#158287,#158288,#158289,#158290,
#158291,#158292,#158293,#158294,#158295,#158296,#158297,#158298,#158299,
#158300,#158301,#158302,#158303,#158304,#158305,#158306,#158307,#158308,
#158309,#158310,#158311,#158312,#158313,#158314,#158315,#158316,#158317,
#158318,#158319,#158320,#158321,#158322,#158323,#158324,#158325,#158326,
#158327,#158328,#158329,#158330,#158331,#158332,#158333,#158334,#158335,
#158336,#158337,#158338,#158339,#158340,#158341,#158342,#158343,#158344,
#158345,#158346,#158347,#158348,#158349,#158350,#158351,#158352,#158353,
#158354,#158355,#158356,#158357,#158358,#158359,#158360,#158361,#158362,
#158363,#158364,#158365,#158366,#158367,#158368,#158369,#158370,#158371,
#158372,#158373,#158374,#158375,#158376,#158377,#158378,#158379,#158380,
#158381,#158382,#158383,#158384,#158385,#158386,#158387,#158388,#158389,
#158390,#158391,#158392,#158393,#158394,#158395,#158396,#158397,#158398,
#158399,#158400,#158401,#158402,#158403,#158404,#158405,#158406,#158407,
#158408,#158409,#158410,#158411,#158412,#158413,#158414,#158415,#158416,
#158417,#158418,#158419,#158420,#158421,#158422,#158423,#158424,#158425,
#158426,#158427,#158428,#158429,#158430,#158431,#158432,#158433,#158434,
#158435,#158436,#158437,#158438,#158439,#158440,#158441,#158442,#158443,
#158444,#158445,#158446,#158447,#158448,#158449,#158450,#158451,#158452,
#158453,#158454,#158455,#158456,#158457,#158458,#158459,#158460,#158461,
#158462,#158463,#158464,#158465,#158466,#158467,#158468,#158469,#158470,
#158471,#158472,#158473,#158474,#158475,#158476,#158477,#158478,#158479,
#158480,#158481,#158482,#158483,#158484,#158485,#158486,#158487,#158488,
#158489,#158490,#158491,#158492,#158493,#158494,#158495,#158496,#158497,
#158498,#158499,#158500,#158501,#158502,#158503,#158504,#158505,#158506,
#158507,#158508,#158509,#158510,#158511,#158512,#158513,#158514,#158515,
#158516,#158517,#158518,#158519,#158520,#158521,#158522,#158523,#158524,
#158525,#158526,#158527,#158528,#158529,#158530,#158531,#158532,#158533,
#158534,#158535,#158536,#158537,#158538,#158539,#158540,#158541,#158542,
#158543,#158544,#158545,#158546,#158547,#158548,#158549,#158550,#158551,
#158552,#158553,#158554,#158555,#158556,#158557,#158558,#158559,#158560,
#158561,#158562,#158563,#158564,#158565,#158566,#158567,#158568,#158569,
#158570,#158571,#158572,#158573,#158574,#158575,#158576,#158577,#158578,
#158579,#158580,#158581,#158582,#158583,#158584,#158585,#158586,#158587,
#158588,#158589,#158590,#158591,#158592,#158593,#158594,#158595,#158596,
#158597,#158598,#158599,#158600,#158601,#158602,#158603,#158604,#158605,
#158606,#158607,#158608,#158609,#158610,#158611,#158612,#158613,#158614,
#158615,#158616,#158617,#158618,#158619,#158620,#158621,#158622,#158623,
#158624,#158625,#158626,#158627,#158628,#158629,#158630,#158631,#158632,
#158633,#158634,#158635,#158636,#158637,#158638,#158639,#158640,#158641,
#158642,#158643,#158644,#158645,#158646,#158647,#158648,#158649,#158650,
#158651,#158652,#158653,#158654,#158655,#158656,#158657,#158658,#158659,
#158660,#158661,#158662,#158663,#158664,#158665,#158666,#158667,#158668,
#158669,#158670,#158671,#158672,#158673,#158674,#158675,#158676,#158677,
#158678,#158679,#158680,#158681,#158682,#158683,#158684,#158685,#158686,
#158687,#158688,#158689,#158690,#158691,#158692,#158693,#158694,#158695,
#158696,#158697,#158698,#158699,#158700,#158701,#158702,#158703,#158704,
#158705,#158706,#158707,#158708,#158709,#158710,#158711,#158712,#158713,
#158714,#158715,#158716,#158717,#158718,#158719,#158720,#158721,#158722,
#158723,#158724,#158725,#158726,#158727,#158728,#158729,#158730,#158731,
#158732,#158733,#158734,#158735,#158736,#158737,#158738,#158739,#158740,
#158741,#158742,#158743,#158744,#158745,#158746,#158747,#158748,#158749,
#158750,#158751,#158752,#158753,#158754,#158755,#158756,#158757,#158758,
#158759,#158760,#158761,#158762,#158763,#158764,#158765,#158766,#158767,
#158768,#158769,#158770,#158771,#158772,#158773,#158774,#158775,#158776,
#158777,#158778,#158779,#158780,#158781,#158782,#158783,#158784,#158785,
#158786,#158787,#158788,#158789,#158790,#158791,#158792,#158793,#158794,
#158795,#158796,#158797,#158798,#158799,#158800,#158801,#158802,#158803,
#158804,#158805,#158806,#158807,#158808,#158809,#158810,#158811,#158812,
#158813,#158814,#158815,#158816,#158817,#158818,#158819,#158820,#158821,
#158822,#158823,#158824,#158825,#158826,#158827,#158828,#158829,#158830,
#158831,#158832,#158833,#158834,#158835,#158836,#158837,#158838,#158839,
#158840,#158841,#158842,#158843,#158844,#158845,#158846,#158847,#158848,
#158849,#158850,#158851,#158852,#158853,#158854,#158855,#158856,#158857,
#158858,#158859,#158860,#158861,#158862,#158863,#158864,#158865,#158866,
#158867,#158868,#158869,#158870,#158871,#158872,#158873,#158874,#158875,
#158876,#158877,#158878,#158879,#158880,#158881,#158882,#158883,#158884,
#158885,#158886,#158887,#158888,#158889,#158890,#158891,#158892,#158893,
#158894,#158895,#158896,#158897,#158898,#158899,#158900,#158901,#158902,
#158903,#158904,#158905,#158906,#158907,#158908,#158909,#158910,#158911,
#158912,#158913,#158914,#158915,#158916,#158917,#158918,#158919,#158920,
#158921,#158922,#158923,#158924,#158925,#158926,#158927,#158928),
 .UNSPECIFIED.,.F.,.F.,(4,3,3,3,3,3,3,3,3,3,3,3,3,3,3,3,3,3,3,3,3,3,3,3,
3,3,3,3,3,3,3,3,3,3,3,3,3,3,3,3,3,3,3,3,3,3,3,3,3,3,3,3,3,3,3,3,3,3,3,3,
3,3,3,3,3,3,3,3,3,3,3,3,3,3,3,3,3,3,3,3,3,3,3,3,3,3,3,3,3,3,3,3,3,3,3,3,
3,3,3,3,3,3,3,3,3,3,3,3,3,3,3,3,3,3,3,3,3,3,3,3,3,3,3,3,3,3,3,3,3,3,3,3,
3,3,3,3,3,3,3,3,3,3,3,3,3,3,3,3,3,3,3,3,3,3,3,3,3,3,3,3,3,3,3,3,3,3,3,3,
3,3,3,3,3,3,3,3,3,3,3,3,3,3,3,3,3,3,3,3,3,3,3,3,3,3,3,3,3,3,3,3,3,3,3,3,
3,3,3,3,3,3,3,3,3,3,3,3,3,3,3,3,3,3,3,3,3,3,3,3,3,3,3,3,3,3,3,3,3,3,3,3,
3,4),(0.675227986968558,0.675584273956731,0.675757575540091,0.675763239494043,
0.675940566188149,0.676547811358883,0.676653150650985,0.677269582291599,
0.677891819544102,0.678078319576658,0.678704325449478,0.679331765363295,
0.67950348850233,0.679681634618039,0.679827885846768,0.679859780733748,
0.680216072965166,0.680779660638072,0.680928657428003,0.681487387030078,
0.681523536352254,0.681523538254503,0.68209873767974,0.682353826353675,
0.682923332993981,0.683066410816511,0.68336429275398,0.683420003524919,
0.683422703047929,0.683511776105784,0.683556312634711,0.683598422313147,
0.683600849163638,0.683778995279347,0.684800309446671,0.685494481615934,
0.686629333130692,0.688354030108895,0.690096752217081,0.691856530474276,
0.692330008833382,0.694068023347093,0.694299440920943,0.694507648124675,
0.695180346684728,0.695366888178122,0.695366890109864,0.695653818000275,
0.695814889961731,0.696273398604143,0.6966055156104,0.698030684536072,0.698743268998909,
0.699099561230327,0.699135716939718,0.699188634288181,0.699210902552645,
0.699233170817109,0.699277707346036,0.699292185421582,0.699375012610309,
0.699455853461745,0.69997924594492,0.700501863488366,0.700881022387417,
0.701400446833164,0.701891620363719,0.701915691184121,0.70224893855372,
0.70230619131309,0.702812452331444,0.703018775775926,0.703330393980557,
0.703422892148363,0.703667245926117,0.703731360238762,0.704463309614413,
0.705206395888629,0.705966462233651,0.706581698090107,0.707362862563105,
0.708178056171534,0.708993247286736,0.708993249779962,0.709432035941452,
0.710205744771089,0.710857204867124,0.710901741396052,0.710946277924979,
0.711035350982834,0.711118272113326,0.71117493514369,0.711213497098543,
0.711569789329961,0.712282373792797,0.713554493779028,0.713811753900404,
0.715132711644143,0.716732490345522,0.717983049495488,0.718654792565297,
0.718670738130625,0.718695633958324,0.718905571137822,0.719051926189742,
0.719408218421161,0.720833387346833,0.722673466062532,0.722851011028383,
0.723841806713265,0.723841808742311,0.72582554969182,0.726181679323169,
0.726277581687204,0.726534063049524,0.726556331313988,0.726578599578451,
0.726623136107378,0.726712209165233,0.726890355280942,0.72724664751236,
0.727959231975196,0.728489493696509,0.728710490161145,0.729384400900868,
0.730121457829964,0.73085103922691,0.731566338605285,0.732234738752212,
0.732947323215048,0.733659907677884,0.734022607967795,0.734113328006978,
0.73437249214072,0.734394760405183,0.734417028669647,0.734461565198574,
0.734550638256429,0.734728784372138,0.735085076603555,0.736205652966467,
0.737301641175155,0.737935414454899,0.738355601336076,0.73835560341631,
0.739437148273089,0.739584128967772,0.739618294979108,0.740640235983285,
0.740785752306242,0.741498336769077,0.741854629000495,0.742032775116204,
0.742121848174059,0.742177518835218,0.74218865296745,0.742210921231913,
0.742267859778797,0.742360135455619,0.742796890429193,0.743325262902069,
0.743636090157584,0.744161617950415,0.744683190545633,0.744749589478535,
0.745061259083254,0.745125268596728,0.745638324960401,0.74577384354609,
0.745951989661799,0.746041062719653,0.746125668407932,0.746130135777507,
0.746309329447835,0.746380341005625,0.746486428008925,0.746884526933262,
0.747284479863715,0.74768613276121,0.747911596934596,0.748313824761295,
0.748715924657244,0.749117582373158,0.749336765860266,0.749693058091684,
0.749871204207393,0.749960277265247,0.749982545529711,0.749993679661943,
0.750004813794174,0.750049350323101,0.750761934785937,0.752013274509048,
0.752187103711607,0.752328042954937,0.752328045085517,0.753528517453903,
0.753612272637277,0.753790418752986,0.753879491810841,0.753924028339768,
0.753968564868695,0.754053048666081,0.754092306674494,0.754324857100113,
0.754894973281299,0.755037441562948,0.755616518319953,0.756176397547834,
0.756202745063993,0.756462610488618,0.75705554988761,0.757175194951453,
0.757531487182871,0.757800658919412,0.757887779414288,0.758484750205109,
0.759078219519917,0.759668729599881,0.760252699887335,0.760738117265629,
0.761311141723518,0.761450701728464,0.761588439956094,0.761616463932177,
0.761793275600524,0.761806993959882,0.762163286191299,0.762806730403298,
0.763458243358919,0.76358845511697,0.764246141116832,0.764907003301851,
0.76501362404264,0.765369916274057,0.765548062389766,0.765628242169248,
0.765637135447621,0.765726208505475,0.766115304698597,0.766188263024046,
0.76643879296831),.UNSPECIFIED.);
#3369=B_SPLINE_CURVE_WITH_KNOTS('',3,(#159973,#159974,#159975,#159976,#159977,
#159978,#159979,#159980,#159981,#159982,#159983,#159984,#159985,#159986,
#159987,#159988,#159989,#159990,#159991,#159992,#159993,#159994,#159995,
#159996,#159997,#159998,#159999,#160000,#160001,#160002,#160003,#160004,
#160005,#160006,#160007,#160008,#160009,#160010,#160011,#160012,#160013,
#160014,#160015,#160016,#160017,#160018,#160019,#160020,#160021,#160022,
#160023,#160024,#160025,#160026,#160027,#160028,#160029,#160030,#160031,
#160032,#160033,#160034,#160035,#160036,#160037,#160038,#160039,#160040,
#160041,#160042,#160043,#160044,#160045,#160046,#160047,#160048,#160049,
#160050,#160051,#160052,#160053,#160054,#160055,#160056,#160057,#160058,
#160059,#160060,#160061,#160062,#160063,#160064,#160065,#160066,#160067,
#160068,#160069,#160070,#160071,#160072,#160073,#160074,#160075,#160076,
#160077,#160078,#160079,#160080,#160081,#160082,#160083,#160084,#160085,
#160086,#160087,#160088,#160089,#160090,#160091,#160092,#160093,#160094,
#160095,#160096,#160097,#160098,#160099,#160100,#160101,#160102,#160103,
#160104,#160105,#160106,#160107,#160108,#160109,#160110,#160111,#160112,
#160113,#160114,#160115,#160116,#160117,#160118,#160119,#160120,#160121,
#160122,#160123,#160124,#160125,#160126,#160127,#160128,#160129,#160130,
#160131,#160132,#160133,#160134,#160135,#160136,#160137,#160138,#160139,
#160140,#160141,#160142,#160143,#160144,#160145,#160146,#160147,#160148,
#160149,#160150,#160151,#160152,#160153,#160154,#160155,#160156,#160157,
#160158,#160159,#160160,#160161,#160162,#160163,#160164,#160165,#160166,
#160167,#160168,#160169,#160170,#160171,#160172,#160173,#160174,#160175,
#160176,#160177,#160178,#160179,#160180,#160181,#160182,#160183,#160184,
#160185,#160186,#160187,#160188,#160189,#160190,#160191,#160192,#160193,
#160194,#160195,#160196,#160197,#160198,#160199,#160200),.UNSPECIFIED.,
 .F.,.F.,(4,2,2,1,2,2,1,2,2,2,2,2,1,1,1,1,1,1,2,2,1,2,2,2,2,2,1,2,2,2,2,
2,2,1,1,2,2,2,2,1,2,2,1,2,2,1,2,2,1,1,2,2,2,2,2,2,1,1,1,1,1,2,2,2,2,1,2,
2,1,1,2,2,2,2,1,2,2,1,1,1,2,2,2,2,2,2,2,2,2,2,2,1,1,2,2,2,2,2,2,2,2,2,1,
1,2,2,2,2,2,2,2,1,2,2,2,2,2,1,1,1,2,2,2,2,2,2,1,1,1,1,2,2,2,1,4),(0.857113191804312,
0.858535074804457,0.859956957804601,0.862800723804891,0.863156194554927,
0.863333929929945,0.863511665304963,0.864222606805035,0.86564448980518,
0.867066372805325,0.867155240492834,0.867244108180343,0.867421843555361,
0.867777314305397,0.868488255805469,0.869910138805614,0.870621080305686,
0.870976551055722,0.871087635665109,0.871109852586986,0.871154286430741,
0.871332021805759,0.874175787806047,0.874886729306119,0.874975596993628,
0.875064464681137,0.875242200056155,0.875597670806192,0.877019553806336,
0.879863319806625,0.882707085806914,0.882795953494423,0.882884821181932,
0.88306255655695,0.883418027306986,0.884128968807058,0.885550851807202,
0.888394617807491,0.889816500807635,0.890527442307707,0.890616309995216,
0.890705177682725,0.890882913057743,0.891238383807779,0.894082149808068,
0.894437620558104,0.894526488245613,0.89454870516749,0.894570922089367,
0.894615355933122,0.89479309130814,0.895504032808212,0.896925915808356,
0.8983477988085,0.898436666496009,0.898447774956947,0.898458883417886,0.898481100339763,
0.898525534183518,0.898703269558536,0.899058740308572,0.899769681808644,
0.902613447808932,0.905457213809221,0.906168155309293,0.906212589153047,
0.906245914535863,0.906257022996802,0.906345890684311,0.906523626059329,
0.906879096809365,0.908300979809509,0.911144745809797,0.913988511810085,
0.91403294565384,0.914055162575717,0.914066271036655,0.914077379497594,
0.914166247185103,0.914343982560121,0.914699453310157,0.91541039481023,
0.916832277810374,0.917543219310446,0.917898690060483,0.918076425435501,
0.918254160810519,0.919676043810663,0.921097926810808,0.92180886831088,
0.921897735998389,0.921986603685898,0.922164339060916,0.922519809810952,
0.925363575811241,0.925719046561277,0.926074517311314,0.926785458811386,
0.92820734181153,0.929629224811675,0.929673658655429,0.929718092499184,
0.929806960186693,0.929984695561711,0.930340166311747,0.931051107811819,
0.932472990811963,0.933183932312036,0.933539403062072,0.933583836905826,
0.933628270749581,0.93371713843709,0.933894873812108,0.936738639812397,
0.937449581312469,0.937494015156224,0.937516232078101,0.937538448999978,
0.937627316687487,0.937805052062506,0.938160522812542,0.939582405812688,
0.941004288812835,0.941359759562871,0.941404193406626,0.941415301867564,
0.941426410328503,0.94144862725038,0.941537494937889,0.941715230312908,
0.942426171812981,0.945269937813273,0.945980879313346,0.946691820813419,
0.948113697169739),.UNSPECIFIED.);
#3370=B_SPLINE_CURVE_WITH_KNOTS('',3,(#163600,#163601,#163602,#163603,#163604,
#163605,#163606,#163607,#163608,#163609,#163610,#163611,#163612,#163613,
#163614,#163615,#163616,#163617,#163618,#163619,#163620,#163621,#163622,
#163623,#163624,#163625,#163626,#163627,#163628,#163629,#163630,#163631,
#163632,#163633,#163634,#163635,#163636,#163637,#163638,#163639,#163640,
#163641,#163642,#163643,#163644,#163645,#163646,#163647,#163648,#163649,
#163650,#163651,#163652,#163653,#163654,#163655,#163656,#163657,#163658,
#163659,#163660,#163661,#163662,#163663,#163664,#163665,#163666,#163667,
#163668,#163669,#163670,#163671,#163672,#163673,#163674,#163675,#163676,
#163677,#163678,#163679,#163680,#163681,#163682,#163683,#163684,#163685,
#163686,#163687,#163688,#163689,#163690,#163691,#163692,#163693,#163694,
#163695,#163696,#163697,#163698,#163699,#163700,#163701,#163702,#163703,
#163704,#163705,#163706,#163707,#163708,#163709,#163710,#163711),
 .UNSPECIFIED.,.F.,.F.,(4,3,3,3,3,3,3,3,3,3,3,3,3,3,3,3,3,3,3,3,3,3,3,3,
3,3,3,3,3,3,3,3,3,3,3,3,3,4),(3.06800720444234E-9,0.0992935269980963,0.124999999999843,
0.219034992097561,0.234374999999705,0.242187499999695,0.246093749999691,
0.249999999999686,0.336557093797939,0.374999999999544,0.437499999999472,
0.468749999999436,0.484374999999419,0.49218749999941,0.498046874999403,
0.499999999999401,0.56709925388652,0.624999999999271,0.687499999999206,
0.718749999999173,0.734374999999157,0.742187499999149,0.746093749999145,
0.749023437499142,0.749999999999141,0.781249999999248,0.811345066017165,
0.841337609455092,0.843172533008368,0.873102418731143,0.87499999999957,
0.906249999999678,0.935778277656031,0.937415205047736,0.966667815318544,
0.968707602523868,0.997678975261811,0.999999985094631),.UNSPECIFIED.);
#3371=B_SPLINE_CURVE_WITH_KNOTS('',3,(#163934,#163935,#163936,#163937,#163938,
#163939,#163940,#163941,#163942,#163943,#163944,#163945,#163946,#163947,
#163948,#163949),.UNSPECIFIED.,.F.,.F.,(4,3,3,3,3,4),(2.15030725694357E-6,
0.000474399497480272,0.403817558189829,0.5,0.908942240895127,0.999999993842872),
 .UNSPECIFIED.);
#3372=B_SPLINE_CURVE_WITH_KNOTS('',3,(#165020,#165021,#165022,#165023,#165024,
#165025,#165026,#165027,#165028,#165029,#165030,#165031,#165032,#165033,
#165034,#165035,#165036,#165037,#165038,#165039,#165040,#165041,#165042,
#165043,#165044,#165045,#165046,#165047,#165048,#165049,#165050,#165051,
#165052,#165053,#165054,#165055,#165056),.UNSPECIFIED.,.F.,.F.,(4,3,3,3,
3,3,3,3,3,3,3,3,4),(0.279794275727889,0.285714822663596,0.398539336744006,
0.461558263802132,0.525575511584508,0.56693910053495,0.571265923744503,
0.571428663852229,0.686588294638816,0.751167596813213,0.785714451328873,
0.892857225664436,1.),.UNSPECIFIED.);
#3373=B_SPLINE_CURVE_WITH_KNOTS('',3,(#165529,#165530,#165531,#165532,#165533,
#165534,#165535),.UNSPECIFIED.,.F.,.F.,(4,3,4),(0.0013944834746614,0.00156869861718197,
0.00174191494642305),.UNSPECIFIED.);
#3374=B_SPLINE_CURVE_WITH_KNOTS('',3,(#165539,#165540,#165541,#165542,#165543,
#165544,#165545),.UNSPECIFIED.,.F.,.F.,(4,3,4),(0.0013944834746614,0.00156869861718197,
0.00174191494642305),.UNSPECIFIED.);
#3375=B_SPLINE_CURVE_WITH_KNOTS('',3,(#165569,#165570,#165571,#165572,#165573,
#165574,#165575,#165576,#165577,#165578),.UNSPECIFIED.,.F.,.F.,(4,2,2,2,
4),(0.,0.00526042011316327,0.0104716694063339,0.015690408437739,0.0209439877848333),
 .UNSPECIFIED.);
#3376=B_SPLINE_CURVE_WITH_KNOTS('',3,(#165589,#165590,#165591,#165592,#165593,
#165594,#165595,#165596,#165597,#165598,#165599,#165600,#165601),
 .UNSPECIFIED.,.F.,.F.,(4,3,3,3,4),(0.,0.000118699284007367,0.000237398568014735,
0.000356097852022102,0.000474797136029469),.UNSPECIFIED.);
#3377=B_SPLINE_CURVE_WITH_KNOTS('',3,(#165606,#165607,#165608,#165609,#165610,
#165611,#165612),.UNSPECIFIED.,.F.,.F.,(4,3,4),(0.00113228003473031,0.00127403420813048,
0.00141578838153066),.UNSPECIFIED.);
#3378=B_SPLINE_CURVE_WITH_KNOTS('',3,(#165623,#165624,#165625,#165626,#165627,
#165628,#165629),.UNSPECIFIED.,.F.,.F.,(4,3,4),(0.,0.000203066032551723,
0.000406132065103445),.UNSPECIFIED.);
#3379=B_SPLINE_CURVE_WITH_KNOTS('',3,(#165634,#165635,#165636,#165637,#165638,
#165639,#165640),.UNSPECIFIED.,.F.,.F.,(4,3,4),(0.00126502789080594,0.00142320799292252,
0.0015813880950391),.UNSPECIFIED.);
#3380=B_SPLINE_CURVE_WITH_KNOTS('',3,(#165651,#165652,#165653,#165654,#165655,
#165656,#165657),.UNSPECIFIED.,.F.,.F.,(4,3,4),(0.,0.000187283681607414,
0.000374567363214827),.UNSPECIFIED.);
#3381=B_SPLINE_CURVE_WITH_KNOTS('',3,(#165886,#165887,#165888,#165889,#165890,
#165891,#165892,#165893,#165894,#165895,#165896,#165897,#165898),
 .UNSPECIFIED.,.F.,.F.,(4,3,3,3,4),(0.,0.000118699284007367,0.000237398568014735,
0.000356097852022102,0.000474797136029469),.UNSPECIFIED.);
#3382=B_SPLINE_CURVE_WITH_KNOTS('',3,(#165909,#165910,#165911,#165912,#165913,
#165914,#165915,#165916,#165917,#165918),.UNSPECIFIED.,.F.,.F.,(4,2,2,2,
4),(0.,0.00526042011316612,0.010471669406343,0.015690408437749,0.0209439877848476),
 .UNSPECIFIED.);
#3383=B_SPLINE_CURVE_WITH_KNOTS('',3,(#165923,#165924,#165925,#165926,#165927,
#165928,#165929),.UNSPECIFIED.,.F.,.F.,(4,3,4),(0.,0.000203066032551723,
0.000406132065103445),.UNSPECIFIED.);
#3384=B_SPLINE_CURVE_WITH_KNOTS('',3,(#165940,#165941,#165942,#165943,#165944,
#165945,#165946),.UNSPECIFIED.,.F.,.F.,(4,3,4),(0.00113228003473031,0.00127403420813048,
0.00141578838153066),.UNSPECIFIED.);
#3385=B_SPLINE_CURVE_WITH_KNOTS('',3,(#165951,#165952,#165953,#165954,#165955,
#165956,#165957),.UNSPECIFIED.,.F.,.F.,(4,3,4),(0.,0.000187283681607414,
0.000374567363214827),.UNSPECIFIED.);
#3386=B_SPLINE_CURVE_WITH_KNOTS('',3,(#165968,#165969,#165970,#165971,#165972,
#165973,#165974),.UNSPECIFIED.,.F.,.F.,(4,3,4),(0.00126502789080594,0.00142320799292252,
0.0015813880950391),.UNSPECIFIED.);
#3387=B_SPLINE_CURVE_WITH_KNOTS('',3,(#166339,#166340,#166341,#166342,#166343,
#166344,#166345),.UNSPECIFIED.,.F.,.F.,(4,3,4),(0.0013944834746614,0.00156869861718196,
0.00174191494642305),.UNSPECIFIED.);
#3388=B_SPLINE_CURVE_WITH_KNOTS('',3,(#166349,#166350,#166351,#166352,#166353,
#166354,#166355),.UNSPECIFIED.,.F.,.F.,(4,3,4),(0.0013944834746614,0.00156869861718198,
0.00174191494642305),.UNSPECIFIED.);
#3389=B_SPLINE_CURVE_WITH_KNOTS('',3,(#166379,#166380,#166381,#166382,#166383,
#166384,#166385,#166386,#166387,#166388),.UNSPECIFIED.,.F.,.F.,(4,2,2,2,
4),(0.,0.00526042011316214,0.0104716694063288,0.0156904084377356,0.0209439877848299),
 .UNSPECIFIED.);
#3390=B_SPLINE_CURVE_WITH_KNOTS('',3,(#166399,#166400,#166401,#166402,#166403,
#166404,#166405,#166406,#166407,#166408,#166409,#166410,#166411),
 .UNSPECIFIED.,.F.,.F.,(4,3,3,3,4),(0.,0.000118699284007367,0.000237398568014734,
0.000356097852022101,0.000474797136029468),.UNSPECIFIED.);
#3391=B_SPLINE_CURVE_WITH_KNOTS('',3,(#166416,#166417,#166418,#166419,#166420,
#166421,#166422),.UNSPECIFIED.,.F.,.F.,(4,3,4),(0.00113228003473031,0.00127403420813048,
0.00141578838153066),.UNSPECIFIED.);
#3392=B_SPLINE_CURVE_WITH_KNOTS('',3,(#166433,#166434,#166435,#166436,#166437,
#166438,#166439),.UNSPECIFIED.,.F.,.F.,(4,3,4),(0.,0.000203066032551729,
0.000406132065103457),.UNSPECIFIED.);
#3393=B_SPLINE_CURVE_WITH_KNOTS('',3,(#166444,#166445,#166446,#166447,#166448,
#166449,#166450),.UNSPECIFIED.,.F.,.F.,(4,3,4),(0.00126502789080594,0.00142320799292253,
0.00158138809503911),.UNSPECIFIED.);
#3394=B_SPLINE_CURVE_WITH_KNOTS('',3,(#166461,#166462,#166463,#166464,#166465,
#166466,#166467),.UNSPECIFIED.,.F.,.F.,(4,3,4),(0.,0.000187283681607407,
0.000374567363214814),.UNSPECIFIED.);
#3395=B_SPLINE_CURVE_WITH_KNOTS('',3,(#166696,#166697,#166698,#166699,#166700,
#166701,#166702,#166703,#166704,#166705,#166706,#166707,#166708),
 .UNSPECIFIED.,.F.,.F.,(4,3,3,3,4),(0.,0.00011869928400736,0.000237398568014721,
0.000356097852022082,0.000474797136029442),.UNSPECIFIED.);
#3396=B_SPLINE_CURVE_WITH_KNOTS('',3,(#166719,#166720,#166721,#166722,#166723,
#166724,#166725,#166726,#166727,#166728),.UNSPECIFIED.,.F.,.F.,(4,2,2,2,
4),(0.,0.00526042011315895,0.0104716694063178,0.0156904084377192,0.0209439877848184),
 .UNSPECIFIED.);
#3397=B_SPLINE_CURVE_WITH_KNOTS('',3,(#166733,#166734,#166735,#166736,#166737,
#166738,#166739),.UNSPECIFIED.,.F.,.F.,(4,3,4),(0.,0.000203066032551728,
0.000406132065103456),.UNSPECIFIED.);
#3398=B_SPLINE_CURVE_WITH_KNOTS('',3,(#166750,#166751,#166752,#166753,#166754,
#166755,#166756),.UNSPECIFIED.,.F.,.F.,(4,3,4),(0.00113228003473031,0.00127403420813048,
0.00141578838153065),.UNSPECIFIED.);
#3399=B_SPLINE_CURVE_WITH_KNOTS('',3,(#166761,#166762,#166763,#166764,#166765,
#166766,#166767),.UNSPECIFIED.,.F.,.F.,(4,3,4),(0.,0.000187283681607415,
0.00037456736321483),.UNSPECIFIED.);
#3400=B_SPLINE_CURVE_WITH_KNOTS('',3,(#166778,#166779,#166780,#166781,#166782,
#166783,#166784),.UNSPECIFIED.,.F.,.F.,(4,3,4),(0.00126502789080594,0.00142320799292252,
0.00158138809503909),.UNSPECIFIED.);
#3401=B_SPLINE_CURVE_WITH_KNOTS('',3,(#167149,#167150,#167151,#167152,#167153,
#167154,#167155),.UNSPECIFIED.,.F.,.F.,(4,3,4),(0.0013944834746614,0.00156869861718197,
0.00174191494642305),.UNSPECIFIED.);
#3402=B_SPLINE_CURVE_WITH_KNOTS('',3,(#167159,#167160,#167161,#167162,#167163,
#167164,#167165),.UNSPECIFIED.,.F.,.F.,(4,3,4),(0.0013944834746614,0.00156869861718197,
0.00174191494642305),.UNSPECIFIED.);
#3403=B_SPLINE_CURVE_WITH_KNOTS('',3,(#167189,#167190,#167191,#167192,#167193,
#167194,#167195,#167196,#167197,#167198),.UNSPECIFIED.,.F.,.F.,(4,2,2,2,
4),(0.,0.00526042011316327,0.0104716694063339,0.0156904084377389,0.0209439877848332),
 .UNSPECIFIED.);
#3404=B_SPLINE_CURVE_WITH_KNOTS('',3,(#167209,#167210,#167211,#167212,#167213,
#167214,#167215,#167216,#167217,#167218,#167219,#167220,#167221),
 .UNSPECIFIED.,.F.,.F.,(4,3,3,3,4),(0.,0.000118699284007367,0.000237398568014735,
0.000356097852022102,0.000474797136029469),.UNSPECIFIED.);
#3405=B_SPLINE_CURVE_WITH_KNOTS('',3,(#167226,#167227,#167228,#167229,#167230,
#167231,#167232),.UNSPECIFIED.,.F.,.F.,(4,3,4),(0.00113228003473031,0.00127403420813048,
0.00141578838153066),.UNSPECIFIED.);
#3406=B_SPLINE_CURVE_WITH_KNOTS('',3,(#167243,#167244,#167245,#167246,#167247,
#167248,#167249),.UNSPECIFIED.,.F.,.F.,(4,3,4),(0.,0.000203066032551723,
0.000406132065103445),.UNSPECIFIED.);
#3407=B_SPLINE_CURVE_WITH_KNOTS('',3,(#167254,#167255,#167256,#167257,#167258,
#167259,#167260),.UNSPECIFIED.,.F.,.F.,(4,3,4),(0.00126502789080594,0.00142320799292252,
0.0015813880950391),.UNSPECIFIED.);
#3408=B_SPLINE_CURVE_WITH_KNOTS('',3,(#167271,#167272,#167273,#167274,#167275,
#167276,#167277),.UNSPECIFIED.,.F.,.F.,(4,3,4),(0.,0.000187283681607414,
0.000374567363214827),.UNSPECIFIED.);
#3409=B_SPLINE_CURVE_WITH_KNOTS('',3,(#167506,#167507,#167508,#167509,#167510,
#167511,#167512,#167513,#167514,#167515,#167516,#167517,#167518),
 .UNSPECIFIED.,.F.,.F.,(4,3,3,3,4),(0.,0.000118699284007367,0.000237398568014735,
0.000356097852022102,0.000474797136029469),.UNSPECIFIED.);
#3410=B_SPLINE_CURVE_WITH_KNOTS('',3,(#167529,#167530,#167531,#167532,#167533,
#167534,#167535,#167536,#167537,#167538),.UNSPECIFIED.,.F.,.F.,(4,2,2,2,
4),(0.,0.00526042011316631,0.0104716694063484,0.015690408437764,0.0209439877848659),
 .UNSPECIFIED.);
#3411=B_SPLINE_CURVE_WITH_KNOTS('',3,(#167543,#167544,#167545,#167546,#167547,
#167548,#167549),.UNSPECIFIED.,.F.,.F.,(4,3,4),(0.,0.000203066032551723,
0.000406132065103445),.UNSPECIFIED.);
#3412=B_SPLINE_CURVE_WITH_KNOTS('',3,(#167560,#167561,#167562,#167563,#167564,
#167565,#167566),.UNSPECIFIED.,.F.,.F.,(4,3,4),(0.00113228003473031,0.00127403420813048,
0.00141578838153066),.UNSPECIFIED.);
#3413=B_SPLINE_CURVE_WITH_KNOTS('',3,(#167571,#167572,#167573,#167574,#167575,
#167576,#167577),.UNSPECIFIED.,.F.,.F.,(4,3,4),(0.,0.000187283681607414,
0.000374567363214827),.UNSPECIFIED.);
#3414=B_SPLINE_CURVE_WITH_KNOTS('',3,(#167588,#167589,#167590,#167591,#167592,
#167593,#167594),.UNSPECIFIED.,.F.,.F.,(4,3,4),(0.00126502789080594,0.00142320799292252,
0.0015813880950391),.UNSPECIFIED.);
#3415=B_SPLINE_CURVE_WITH_KNOTS('',3,(#167891,#167892,#167893,#167894,#167895,
#167896,#167897),.UNSPECIFIED.,.F.,.F.,(4,3,4),(0.0013944834746614,0.00156869861718196,
0.00174191494642305),.UNSPECIFIED.);
#3416=B_SPLINE_CURVE_WITH_KNOTS('',3,(#167901,#167902,#167903,#167904,#167905,
#167906,#167907),.UNSPECIFIED.,.F.,.F.,(4,3,4),(0.0013944834746614,0.00156869861718197,
0.00174191494642305),.UNSPECIFIED.);
#3417=B_SPLINE_CURVE_WITH_KNOTS('',3,(#167931,#167932,#167933,#167934,#167935,
#167936,#167937,#167938,#167939,#167940),.UNSPECIFIED.,.F.,.F.,(4,2,2,2,
4),(0.,0.00526042011315947,0.0104716694063231,0.015690408437722,0.0209439877848092),
 .UNSPECIFIED.);
#3418=B_SPLINE_CURVE_WITH_KNOTS('',3,(#167951,#167952,#167953,#167954,#167955,
#167956,#167957,#167958,#167959,#167960,#167961,#167962,#167963),
 .UNSPECIFIED.,.F.,.F.,(4,3,3,3,4),(0.,0.000118699284007361,0.000237398568014722,
0.000356097852022083,0.000474797136029444),.UNSPECIFIED.);
#3419=B_SPLINE_CURVE_WITH_KNOTS('',3,(#167968,#167969,#167970,#167971,#167972,
#167973,#167974),.UNSPECIFIED.,.F.,.F.,(4,3,4),(0.00113228003473031,0.00127403420813048,
0.00141578838153066),.UNSPECIFIED.);
#3420=B_SPLINE_CURVE_WITH_KNOTS('',3,(#167985,#167986,#167987,#167988,#167989,
#167990,#167991),.UNSPECIFIED.,.F.,.F.,(4,3,4),(0.,0.000203066032551722,
0.000406132065103444),.UNSPECIFIED.);
#3421=B_SPLINE_CURVE_WITH_KNOTS('',3,(#167996,#167997,#167998,#167999,#168000,
#168001,#168002),.UNSPECIFIED.,.F.,.F.,(4,3,4),(0.00126502789080594,0.00142320799292253,
0.00158138809503912),.UNSPECIFIED.);
#3422=B_SPLINE_CURVE_WITH_KNOTS('',3,(#168013,#168014,#168015,#168016,#168017,
#168018,#168019),.UNSPECIFIED.,.F.,.F.,(4,3,4),(0.,0.000187283681607412,
0.000374567363214824),.UNSPECIFIED.);
#3423=B_SPLINE_CURVE_WITH_KNOTS('',3,(#168232,#168233,#168234,#168235,#168236,
#168237,#168238,#168239,#168240,#168241,#168242,#168243,#168244),
 .UNSPECIFIED.,.F.,.F.,(4,3,3,3,4),(0.,0.000118699284007364,0.000237398568014728,
0.000356097852022092,0.000474797136029457),.UNSPECIFIED.);
#3424=B_SPLINE_CURVE_WITH_KNOTS('',3,(#168255,#168256,#168257,#168258,#168259,
#168260,#168261,#168262,#168263,#168264),.UNSPECIFIED.,.F.,.F.,(4,2,2,2,
4),(0.,0.00526042011316192,0.0104716694063336,0.0156904084377461,0.0209439877848426),
 .UNSPECIFIED.);
#3425=B_SPLINE_CURVE_WITH_KNOTS('',3,(#168269,#168270,#168271,#168272,#168273,
#168274,#168275),.UNSPECIFIED.,.F.,.F.,(4,3,4),(0.,0.000203066032551723,
0.000406132065103445),.UNSPECIFIED.);
#3426=B_SPLINE_CURVE_WITH_KNOTS('',3,(#168286,#168287,#168288,#168289,#168290,
#168291,#168292),.UNSPECIFIED.,.F.,.F.,(4,3,4),(0.00113228003473031,0.00127403420813048,
0.00141578838153066),.UNSPECIFIED.);
#3427=B_SPLINE_CURVE_WITH_KNOTS('',3,(#168297,#168298,#168299,#168300,#168301,
#168302,#168303),.UNSPECIFIED.,.F.,.F.,(4,3,4),(0.,0.000187283681607418,
0.000374567363214837),.UNSPECIFIED.);
#3428=B_SPLINE_CURVE_WITH_KNOTS('',3,(#168314,#168315,#168316,#168317,#168318,
#168319,#168320),.UNSPECIFIED.,.F.,.F.,(4,3,4),(0.00126502789080594,0.00142320799292252,
0.0015813880950391),.UNSPECIFIED.);
#3429=B_SPLINE_CURVE_WITH_KNOTS('',3,(#168540,#168541,#168542,#168543,#168544,
#168545),.UNSPECIFIED.,.F.,.F.,(4,2,4),(0.,0.000190134978024329,0.000380269956048659),
 .UNSPECIFIED.);
#3430=B_SPLINE_CURVE_WITH_KNOTS('',3,(#168549,#168550,#168551,#168552,#168553,
#168554),.UNSPECIFIED.,.F.,.F.,(4,2,4),(0.,0.000190134978024329,0.000380269956048659),
 .UNSPECIFIED.);
#3431=B_SPLINE_CURVE_WITH_KNOTS('',3,(#168560,#168561,#168562,#168563,#168564,
#168565,#168566,#168567,#168568,#168569),.UNSPECIFIED.,.F.,.F.,(4,2,2,2,
4),(0.,0.000131545758044192,0.000263091516088384,0.000394637274132577,0.000526183032176769),
 .UNSPECIFIED.);
#3432=B_SPLINE_CURVE_WITH_KNOTS('',3,(#168580,#168581,#168582,#168583,#168584,
#168585,#168586,#168587,#168588,#168589),.UNSPECIFIED.,.F.,.F.,(4,2,2,2,
4),(0.,0.00582165875416865,0.0116046152377829,0.0173793076659593,0.0232084247026302),
 .UNSPECIFIED.);
#3433=B_SPLINE_CURVE_WITH_KNOTS('',3,(#168600,#168601,#168602,#168603,#168604,
#168605),.UNSPECIFIED.,.F.,.F.,(4,2,4),(0.,0.000225062726248243,0.000450125452496486),
 .UNSPECIFIED.);
#3434=B_SPLINE_CURVE_WITH_KNOTS('',3,(#168616,#168617,#168618,#168619,#168620,
#168621),.UNSPECIFIED.,.F.,.F.,(4,2,4),(0.,0.000154705575294623,0.000309411150589247),
 .UNSPECIFIED.);
#3435=B_SPLINE_CURVE_WITH_KNOTS('',3,(#168834,#168835,#168836,#168837,#168838,
#168839),.UNSPECIFIED.,.F.,.F.,(4,2,4),(0.,0.000172936470548356,0.000345872941096713),
 .UNSPECIFIED.);
#3436=B_SPLINE_CURVE_WITH_KNOTS('',3,(#168843,#168844,#168845,#168846,#168847,
#168848),.UNSPECIFIED.,.F.,.F.,(4,2,4),(0.,0.000207571827648373,0.000415143655296747),
 .UNSPECIFIED.);
#3437=B_SPLINE_CURVE_WITH_KNOTS('',3,(#168860,#168861,#168862,#168863,#168864,
#168865,#168866,#168867,#168868,#168869),.UNSPECIFIED.,.F.,.F.,(4,2,2,2,
4),(0.,0.00582165875416865,0.0116046152377829,0.0173793076659593,0.0232084247026302),
 .UNSPECIFIED.);
#3438=B_SPLINE_CURVE_WITH_KNOTS('',3,(#168880,#168881,#168882,#168883,#168884,
#168885,#168886,#168887,#168888,#168889),.UNSPECIFIED.,.F.,.F.,(4,2,2,2,
4),(0.,0.000131545758044192,0.000263091516088384,0.000394637274132577,0.000526183032176769),
 .UNSPECIFIED.);
#3439=B_SPLINE_CURVE_WITH_KNOTS('',3,(#168900,#168901,#168902,#168903,#168904,
#168905),.UNSPECIFIED.,.F.,.F.,(4,2,4),(0.,0.000154705575294623,0.000309411150589247),
 .UNSPECIFIED.);
#3440=B_SPLINE_CURVE_WITH_KNOTS('',3,(#168916,#168917,#168918,#168919,#168920,
#168921),.UNSPECIFIED.,.F.,.F.,(4,2,4),(0.,0.000225062726248243,0.000450125452496486),
 .UNSPECIFIED.);
#3441=B_SPLINE_CURVE_WITH_KNOTS('',3,(#169142,#169143,#169144,#169145,#169146,
#169147),.UNSPECIFIED.,.F.,.F.,(4,2,4),(0.,0.000207571827648373,0.000415143655296747),
 .UNSPECIFIED.);
#3442=B_SPLINE_CURVE_WITH_KNOTS('',3,(#169150,#169151,#169152,#169153,#169154,
#169155),.UNSPECIFIED.,.F.,.F.,(4,2,4),(0.,0.000172936470548356,0.000345872941096713),
 .UNSPECIFIED.);
#3443=B_SPLINE_CURVE_WITH_KNOTS('',3,(#169346,#169347,#169348,#169349,#169350,
#169351),.UNSPECIFIED.,.F.,.F.,(4,2,4),(0.,0.000190134978024329,0.000380269956048659),
 .UNSPECIFIED.);
#3444=B_SPLINE_CURVE_WITH_KNOTS('',3,(#169355,#169356,#169357,#169358,#169359,
#169360),.UNSPECIFIED.,.F.,.F.,(4,2,4),(0.,0.000190134978024329,0.000380269956048659),
 .UNSPECIFIED.);
#3445=B_SPLINE_CURVE_WITH_KNOTS('',3,(#169366,#169367,#169368,#169369,#169370,
#169371,#169372,#169373,#169374,#169375),.UNSPECIFIED.,.F.,.F.,(4,2,2,2,
4),(0.,0.000131545758044194,0.000263091516088388,0.000394637274132582,0.000526183032176776),
 .UNSPECIFIED.);
#3446=B_SPLINE_CURVE_WITH_KNOTS('',3,(#169386,#169387,#169388,#169389,#169390,
#169391,#169392,#169393,#169394,#169395),.UNSPECIFIED.,.F.,.F.,(4,2,2,2,
4),(0.,0.00582165875416772,0.0116046152377756,0.0173793076659416,0.0232084247026066),
 .UNSPECIFIED.);
#3447=B_SPLINE_CURVE_WITH_KNOTS('',3,(#169406,#169407,#169408,#169409,#169410,
#169411),.UNSPECIFIED.,.F.,.F.,(4,2,4),(0.,0.000225062726248249,0.000450125452496499),
 .UNSPECIFIED.);
#3448=B_SPLINE_CURVE_WITH_KNOTS('',3,(#169422,#169423,#169424,#169425,#169426,
#169427),.UNSPECIFIED.,.F.,.F.,(4,2,4),(0.,0.000154705575294622,0.000309411150589244),
 .UNSPECIFIED.);
#3449=B_SPLINE_CURVE_WITH_KNOTS('',3,(#169640,#169641,#169642,#169643,#169644,
#169645),.UNSPECIFIED.,.F.,.F.,(4,2,4),(0.,0.000172936470548357,0.000345872941096714),
 .UNSPECIFIED.);
#3450=B_SPLINE_CURVE_WITH_KNOTS('',3,(#169649,#169650,#169651,#169652,#169653,
#169654),.UNSPECIFIED.,.F.,.F.,(4,2,4),(0.,0.000207571827648373,0.000415143655296746),
 .UNSPECIFIED.);
#3451=B_SPLINE_CURVE_WITH_KNOTS('',3,(#169666,#169667,#169668,#169669,#169670,
#169671,#169672,#169673,#169674,#169675),.UNSPECIFIED.,.F.,.F.,(4,2,2,2,
4),(0.,0.0058216587541681,0.0116046152377789,0.0173793076659542,0.0232084247026242),
 .UNSPECIFIED.);
#3452=B_SPLINE_CURVE_WITH_KNOTS('',3,(#169686,#169687,#169688,#169689,#169690,
#169691,#169692,#169693,#169694,#169695),.UNSPECIFIED.,.F.,.F.,(4,2,2,2,
4),(0.,0.000131545758044202,0.000263091516088404,0.000394637274132606,0.000526183032176808),
 .UNSPECIFIED.);
#3453=B_SPLINE_CURVE_WITH_KNOTS('',3,(#169706,#169707,#169708,#169709,#169710,
#169711),.UNSPECIFIED.,.F.,.F.,(4,2,4),(0.,0.000154705575294617,0.000309411150589234),
 .UNSPECIFIED.);
#3454=B_SPLINE_CURVE_WITH_KNOTS('',3,(#169722,#169723,#169724,#169725,#169726,
#169727),.UNSPECIFIED.,.F.,.F.,(4,2,4),(0.,0.000225062726248255,0.00045012545249651),
 .UNSPECIFIED.);
#3455=B_SPLINE_CURVE_WITH_KNOTS('',3,(#169948,#169949,#169950,#169951,#169952,
#169953),.UNSPECIFIED.,.F.,.F.,(4,2,4),(0.,0.000207571827648389,0.000415143655296778),
 .UNSPECIFIED.);
#3456=B_SPLINE_CURVE_WITH_KNOTS('',3,(#169956,#169957,#169958,#169959,#169960,
#169961),.UNSPECIFIED.,.F.,.F.,(4,2,4),(0.,0.000172936470548352,0.000345872941096704),
 .UNSPECIFIED.);
#3457=B_SPLINE_CURVE_WITH_KNOTS('',3,(#170152,#170153,#170154,#170155,#170156,
#170157),.UNSPECIFIED.,.F.,.F.,(4,2,4),(0.,0.000190134978024329,0.000380269956048659),
 .UNSPECIFIED.);
#3458=B_SPLINE_CURVE_WITH_KNOTS('',3,(#170161,#170162,#170163,#170164,#170165,
#170166),.UNSPECIFIED.,.F.,.F.,(4,2,4),(0.,0.000190134978024329,0.000380269956048659),
 .UNSPECIFIED.);
#3459=B_SPLINE_CURVE_WITH_KNOTS('',3,(#170172,#170173,#170174,#170175,#170176,
#170177,#170178,#170179,#170180,#170181),.UNSPECIFIED.,.F.,.F.,(4,2,2,2,
4),(0.,0.000131545758044192,0.000263091516088384,0.000394637274132577,0.000526183032176769),
 .UNSPECIFIED.);
#3460=B_SPLINE_CURVE_WITH_KNOTS('',3,(#170192,#170193,#170194,#170195,#170196,
#170197,#170198,#170199,#170200,#170201),.UNSPECIFIED.,.F.,.F.,(4,2,2,2,
4),(0.,0.00582165875416865,0.0116046152377829,0.0173793076659594,0.0232084247026305),
 .UNSPECIFIED.);
#3461=B_SPLINE_CURVE_WITH_KNOTS('',3,(#170212,#170213,#170214,#170215,#170216,
#170217),.UNSPECIFIED.,.F.,.F.,(4,2,4),(0.,0.000225062726248243,0.000450125452496486),
 .UNSPECIFIED.);
#3462=B_SPLINE_CURVE_WITH_KNOTS('',3,(#170228,#170229,#170230,#170231,#170232,
#170233),.UNSPECIFIED.,.F.,.F.,(4,2,4),(0.,0.000154705575294623,0.000309411150589247),
 .UNSPECIFIED.);
#3463=B_SPLINE_CURVE_WITH_KNOTS('',3,(#170446,#170447,#170448,#170449,#170450,
#170451),.UNSPECIFIED.,.F.,.F.,(4,2,4),(0.,0.000172936470548356,0.000345872941096713),
 .UNSPECIFIED.);
#3464=B_SPLINE_CURVE_WITH_KNOTS('',3,(#170455,#170456,#170457,#170458,#170459,
#170460),.UNSPECIFIED.,.F.,.F.,(4,2,4),(0.,0.000207571827648373,0.000415143655296747),
 .UNSPECIFIED.);
#3465=B_SPLINE_CURVE_WITH_KNOTS('',3,(#170472,#170473,#170474,#170475,#170476,
#170477,#170478,#170479,#170480,#170481),.UNSPECIFIED.,.F.,.F.,(4,2,2,2,
4),(0.,0.00582165875416865,0.0116046152377829,0.0173793076659594,0.0232084247026305),
 .UNSPECIFIED.);
#3466=B_SPLINE_CURVE_WITH_KNOTS('',3,(#170492,#170493,#170494,#170495,#170496,
#170497,#170498,#170499,#170500,#170501),.UNSPECIFIED.,.F.,.F.,(4,2,2,2,
4),(0.,0.000131545758044192,0.000263091516088384,0.000394637274132577,0.000526183032176769),
 .UNSPECIFIED.);
#3467=B_SPLINE_CURVE_WITH_KNOTS('',3,(#170512,#170513,#170514,#170515,#170516,
#170517),.UNSPECIFIED.,.F.,.F.,(4,2,4),(0.,0.000154705575294623,0.000309411150589247),
 .UNSPECIFIED.);
#3468=B_SPLINE_CURVE_WITH_KNOTS('',3,(#170528,#170529,#170530,#170531,#170532,
#170533),.UNSPECIFIED.,.F.,.F.,(4,2,4),(0.,0.000225062726248243,0.000450125452496486),
 .UNSPECIFIED.);
#3469=B_SPLINE_CURVE_WITH_KNOTS('',3,(#170754,#170755,#170756,#170757,#170758,
#170759),.UNSPECIFIED.,.F.,.F.,(4,2,4),(0.,0.000207571827648373,0.000415143655296747),
 .UNSPECIFIED.);
#3470=B_SPLINE_CURVE_WITH_KNOTS('',3,(#170762,#170763,#170764,#170765,#170766,
#170767),.UNSPECIFIED.,.F.,.F.,(4,2,4),(0.,0.000172936470548356,0.000345872941096713),
 .UNSPECIFIED.);
#3471=B_SPLINE_CURVE_WITH_KNOTS('',3,(#170874,#170875,#170876,#170877,#170878,
#170879),.UNSPECIFIED.,.F.,.F.,(4,2,4),(0.,0.000190134978024329,0.000380269956048659),
 .UNSPECIFIED.);
#3472=B_SPLINE_CURVE_WITH_KNOTS('',3,(#170883,#170884,#170885,#170886,#170887,
#170888),.UNSPECIFIED.,.F.,.F.,(4,2,4),(0.,0.000190134978024329,0.000380269956048659),
 .UNSPECIFIED.);
#3473=B_SPLINE_CURVE_WITH_KNOTS('',3,(#170894,#170895,#170896,#170897,#170898,
#170899,#170900,#170901,#170902,#170903),.UNSPECIFIED.,.F.,.F.,(4,2,2,2,
4),(0.,0.000131545758044205,0.000263091516088411,0.000394637274132616,0.000526183032176821),
 .UNSPECIFIED.);
#3474=B_SPLINE_CURVE_WITH_KNOTS('',3,(#170914,#170915,#170916,#170917,#170918,
#170919,#170920,#170921,#170922,#170923),.UNSPECIFIED.,.F.,.F.,(4,2,2,2,
4),(0.,0.00582165875416507,0.0116046152377718,0.0173793076659468,0.0232084247026225),
 .UNSPECIFIED.);
#3475=B_SPLINE_CURVE_WITH_KNOTS('',3,(#170934,#170935,#170936,#170937,#170938,
#170939),.UNSPECIFIED.,.F.,.F.,(4,2,4),(0.,0.000225062726248245,0.00045012545249649),
 .UNSPECIFIED.);
#3476=B_SPLINE_CURVE_WITH_KNOTS('',3,(#170950,#170951,#170952,#170953,#170954,
#170955),.UNSPECIFIED.,.F.,.F.,(4,2,4),(0.,0.000154705575294623,0.000309411150589245),
 .UNSPECIFIED.);
#3477=B_SPLINE_CURVE_WITH_KNOTS('',3,(#171168,#171169,#171170,#171171,#171172,
#171173),.UNSPECIFIED.,.F.,.F.,(4,2,4),(0.,0.000172936470548359,0.000345872941096718),
 .UNSPECIFIED.);
#3478=B_SPLINE_CURVE_WITH_KNOTS('',3,(#171177,#171178,#171179,#171180,#171181,
#171182),.UNSPECIFIED.,.F.,.F.,(4,2,4),(0.,0.00020757182764838,0.000415143655296759),
 .UNSPECIFIED.);
#3479=B_SPLINE_CURVE_WITH_KNOTS('',3,(#171194,#171195,#171196,#171197,#171198,
#171199,#171200,#171201,#171202,#171203),.UNSPECIFIED.,.F.,.F.,(4,2,2,2,
4),(0.,0.00582165875416724,0.0116046152377813,0.0173793076659622,0.0232084247026362),
 .UNSPECIFIED.);
#3480=B_SPLINE_CURVE_WITH_KNOTS('',3,(#171214,#171215,#171216,#171217,#171218,
#171219,#171220,#171221,#171222,#171223),.UNSPECIFIED.,.F.,.F.,(4,2,2,2,
4),(0.,0.000131545758044193,0.000263091516088385,0.000394637274132578,0.00052618303217677),
 .UNSPECIFIED.);
#3481=B_SPLINE_CURVE_WITH_KNOTS('',3,(#171234,#171235,#171236,#171237,#171238,
#171239),.UNSPECIFIED.,.F.,.F.,(4,2,4),(0.,0.000154705575294619,0.000309411150589238),
 .UNSPECIFIED.);
#3482=B_SPLINE_CURVE_WITH_KNOTS('',3,(#171250,#171251,#171252,#171253,#171254,
#171255),.UNSPECIFIED.,.F.,.F.,(4,2,4),(0.,0.000225062726248254,0.000450125452496509),
 .UNSPECIFIED.);
#3483=B_SPLINE_CURVE_WITH_KNOTS('',3,(#171476,#171477,#171478,#171479,#171480,
#171481),.UNSPECIFIED.,.F.,.F.,(4,2,4),(0.,0.000207571827648382,0.000415143655296765),
 .UNSPECIFIED.);
#3484=B_SPLINE_CURVE_WITH_KNOTS('',3,(#171484,#171485,#171486,#171487,#171488,
#171489),.UNSPECIFIED.,.F.,.F.,(4,2,4),(0.,0.000172936470548364,0.000345872941096728),
 .UNSPECIFIED.);
#3485=B_SPLINE_CURVE_WITH_KNOTS('',3,(#172081,#172082,#172083,#172084,#172085,
#172086,#172087,#172088,#172089,#172090,#172091,#172092,#172093,#172094,
#172095,#172096,#172097,#172098,#172099,#172100,#172101,#172102,#172103,
#172104,#172105,#172106,#172107,#172108,#172109,#172110,#172111,#172112,
#172113,#172114,#172115,#172116,#172117,#172118,#172119,#172120,#172121,
#172122,#172123,#172124),.UNSPECIFIED.,.F.,.F.,(4,2,2,2,2,2,2,2,2,2,2,2,
2,2,2,2,2,2,2,2,2,4),(1.03042657715857,1.05132214270209,1.100750513701,
1.12546469920046,1.13782179195019,1.15017888469991,1.15394123238651,1.15582240622981,
1.15770358007311,1.15853272625536,1.15870657574837,1.15888042524139,1.1590542747344,
1.15922812422741,1.16005727040969,1.16193844425299,1.16381961809628,1.16758196578287,
1.1799390585326,1.19229615128232,1.21701033678178,1.25539600392629),
 .UNSPECIFIED.);
#3486=B_SPLINE_CURVE_WITH_KNOTS('',3,(#172316,#172317,#172318,#172319),
 .UNSPECIFIED.,.F.,.F.,(4,4),(0.,1.),.UNSPECIFIED.);
#3487=B_SPLINE_CURVE_WITH_KNOTS('',3,(#172578,#172579,#172580,#172581,#172582,
#172583,#172584,#172585,#172586,#172587,#172588,#172589,#172590,#172591,
#172592,#172593,#172594,#172595,#172596,#172597,#172598,#172599,#172600,
#172601,#172602,#172603,#172604,#172605,#172606,#172607,#172608,#172609,
#172610,#172611,#172612,#172613,#172614,#172615,#172616,#172617,#172618,
#172619,#172620,#172621),.UNSPECIFIED.,.F.,.F.,(4,2,2,2,2,2,2,2,2,2,2,2,
2,2,2,2,2,2,2,2,2,4),(-1.28733427332421,-1.2664387077807,-1.21701033678179,
-1.19229615128233,-1.1799390585326,-1.16758196578287,-1.16381961809627,
-1.16193844425297,-1.16005727040967,-1.15922812422743,-1.15905427473441,
-1.15888042524139,-1.15870657574838,-1.15853272625537,-1.15770358007309,
-1.1558224062298,-1.1539412323865,-1.15017888469992,-1.13782179195019,-1.12546469920046,
-1.10075051370101,-1.0623648465565),.UNSPECIFIED.);
#3488=B_SPLINE_CURVE_WITH_KNOTS('',3,(#173087,#173088,#173089,#173090,#173091,
#173092,#173093,#173094,#173095,#173096,#173097,#173098,#173099,#173100,
#173101,#173102,#173103,#173104,#173105,#173106,#173107,#173108,#173109,
#173110,#173111,#173112,#173113,#173114,#173115,#173116,#173117,#173118,
#173119,#173120,#173121,#173122,#173123,#173124,#173125,#173126,#173127,
#173128,#173129,#173130),.UNSPECIFIED.,.F.,.F.,(4,2,2,2,2,2,2,2,2,2,2,2,
2,2,2,2,2,2,2,2,2,4),(1.03042657715857,1.05132214270208,1.10075051370097,
1.12546469920041,1.13782179195014,1.15017888469986,1.15394123238646,1.15582240622976,
1.15770358007306,1.15853272625537,1.15870657574839,1.1588804252414,1.15905427473441,
1.15922812422743,1.16005727040974,1.16193844425304,1.16381961809634,1.16758196578294,
1.17993905853267,1.19229615128239,1.21701033678185,1.25539600392631),
 .UNSPECIFIED.);
#3489=B_SPLINE_CURVE_WITH_KNOTS('',3,(#173307,#173308,#173309,#173310),
 .UNSPECIFIED.,.F.,.F.,(4,4),(0.,1.),.UNSPECIFIED.);
#3490=B_SPLINE_CURVE_WITH_KNOTS('',3,(#173569,#173570,#173571,#173572,#173573,
#173574,#173575,#173576,#173577,#173578,#173579,#173580,#173581,#173582,
#173583,#173584,#173585,#173586,#173587,#173588,#173589,#173590,#173591,
#173592,#173593,#173594,#173595,#173596,#173597,#173598,#173599,#173600,
#173601,#173602,#173603,#173604,#173605,#173606,#173607,#173608,#173609,
#173610,#173611,#173612),.UNSPECIFIED.,.F.,.F.,(4,2,2,2,2,2,2,2,2,2,2,2,
2,2,2,2,2,2,2,2,2,4),(-1.28733427332428,-1.26643870778077,-1.21701033678185,
-1.19229615128239,-1.17993905853267,-1.16758196578294,-1.16381961809634,
-1.16193844425303,-1.16005727040973,-1.15922812422746,-1.15905427473445,
-1.15888042524143,-1.15870657574842,-1.1585327262554,-1.15770358007311,
-1.15582240622981,-1.15394123238652,-1.15017888469992,-1.13782179195019,
-1.12546469920047,-1.10075051370101,-1.0623648465565),.UNSPECIFIED.);
#3491=B_SPLINE_CURVE_WITH_KNOTS('',3,(#174078,#174079,#174080,#174081,#174082,
#174083,#174084,#174085,#174086,#174087,#174088,#174089,#174090,#174091,
#174092,#174093,#174094,#174095,#174096,#174097,#174098,#174099,#174100,
#174101,#174102,#174103,#174104,#174105,#174106,#174107,#174108,#174109,
#174110,#174111,#174112,#174113,#174114,#174115,#174116,#174117,#174118,
#174119,#174120,#174121),.UNSPECIFIED.,.F.,.F.,(4,2,2,2,2,2,2,2,2,2,2,2,
2,2,2,2,2,2,2,2,2,4),(1.03042657715857,1.05132214270209,1.100750513701,
1.12546469920046,1.13782179195019,1.15017888469991,1.15394123238651,1.15582240622981,
1.15770358007311,1.15853272625536,1.15870657574837,1.15888042524139,1.1590542747344,
1.15922812422741,1.16005727040969,1.16193844425299,1.16381961809628,1.16758196578287,
1.1799390585326,1.19229615128232,1.21701033678178,1.25539600392629),
 .UNSPECIFIED.);
#3492=B_SPLINE_CURVE_WITH_KNOTS('',3,(#174298,#174299,#174300,#174301),
 .UNSPECIFIED.,.F.,.F.,(4,4),(0.,1.),.UNSPECIFIED.);
#3493=B_SPLINE_CURVE_WITH_KNOTS('',3,(#174560,#174561,#174562,#174563,#174564,
#174565,#174566,#174567,#174568,#174569,#174570,#174571,#174572,#174573,
#174574,#174575,#174576,#174577,#174578,#174579,#174580,#174581,#174582,
#174583,#174584,#174585,#174586,#174587,#174588,#174589,#174590,#174591,
#174592,#174593,#174594,#174595,#174596,#174597,#174598,#174599,#174600,
#174601,#174602,#174603),.UNSPECIFIED.,.F.,.F.,(4,2,2,2,2,2,2,2,2,2,2,2,
2,2,2,2,2,2,2,2,2,4),(-1.28733427332421,-1.2664387077807,-1.21701033678179,
-1.19229615128233,-1.1799390585326,-1.16758196578287,-1.16381961809627,
-1.16193844425297,-1.16005727040967,-1.15922812422743,-1.15905427473441,
-1.15888042524139,-1.15870657574838,-1.15853272625537,-1.15770358007309,
-1.1558224062298,-1.1539412323865,-1.15017888469992,-1.13782179195019,-1.12546469920046,
-1.10075051370101,-1.0623648465565),.UNSPECIFIED.);
#3494=B_SPLINE_CURVE_WITH_KNOTS('',3,(#175068,#175069,#175070,#175071,#175072,
#175073,#175074,#175075,#175076,#175077,#175078,#175079,#175080,#175081,
#175082,#175083,#175084,#175085,#175086,#175087,#175088,#175089,#175090,
#175091,#175092,#175093,#175094,#175095,#175096,#175097,#175098,#175099,
#175100,#175101,#175102,#175103,#175104,#175105,#175106,#175107,#175108,
#175109,#175110,#175111),.UNSPECIFIED.,.F.,.F.,(4,2,2,2,2,2,2,2,2,2,2,2,
2,2,2,2,2,2,2,2,2,4),(1.03042657715857,1.05132214270209,1.100750513701,
1.12546469920046,1.13782179195018,1.15017888469991,1.15394123238651,1.15582240622981,
1.15770358007311,1.15853272625539,1.1587065757484,1.15888042524142,1.15905427473444,
1.15922812422747,1.16005727040972,1.16193844425301,1.16381961809631,1.16758196578291,
1.17993905853263,1.19229615128236,1.21701033678181,1.25539600392633),
 .UNSPECIFIED.);
#3495=B_SPLINE_CURVE_WITH_KNOTS('',3,(#175286,#175287,#175288,#175289),
 .UNSPECIFIED.,.F.,.F.,(4,4),(0.,1.),.UNSPECIFIED.);
#3496=B_SPLINE_CURVE_WITH_KNOTS('',3,(#175530,#175531,#175532,#175533,#175534,
#175535,#175536,#175537,#175538,#175539,#175540,#175541,#175542,#175543,
#175544,#175545,#175546,#175547,#175548,#175549,#175550,#175551,#175552,
#175553,#175554,#175555,#175556,#175557,#175558,#175559,#175560,#175561,
#175562,#175563,#175564,#175565,#175566,#175567,#175568,#175569,#175570,
#175571,#175572,#175573),.UNSPECIFIED.,.F.,.F.,(4,2,2,2,2,2,2,2,2,2,2,2,
2,2,2,2,2,2,2,2,2,4),(-1.28733427332424,-1.26643870778073,-1.21701033678182,
-1.19229615128236,-1.17993905853263,-1.16758196578291,-1.16381961809633,
-1.16193844425304,-1.16005727040975,-1.15922812422744,-1.15905427473442,
-1.15888042524141,-1.15870657574838,-1.15853272625536,-1.15770358007311,
-1.15582240622981,-1.15394123238652,-1.15017888469992,-1.13782179195019,
-1.12546469920047,-1.10075051370101,-1.0623648465565),.UNSPECIFIED.);
#3497=B_SPLINE_CURVE_WITH_KNOTS('',3,(#176151,#176152,#176153,#176154,#176155,
#176156,#176157,#176158,#176159,#176160,#176161,#176162),.UNSPECIFIED.,
 .F.,.F.,(4,2,2,2,2,4),(-0.83080103260336,-0.643300681376319,-0.444684056895698,
-0.224105475900752,-0.115237587328534,-9.99999999917733E-7),
 .UNSPECIFIED.);
#3498=B_SPLINE_CURVE_WITH_KNOTS('',3,(#176166,#176167,#176168,#176169,#176170,
#176171,#176172,#176173),.UNSPECIFIED.,.F.,.F.,(4,2,2,4),(1.00000003535517E-6,
0.199191187339162,0.296907543120697,0.399056448745461),.UNSPECIFIED.);
#3499=B_SPLINE_CURVE_WITH_KNOTS('',3,(#176174,#176175,#176176,#176177),
 .UNSPECIFIED.,.F.,.F.,(4,4),(0.00189895060226087,0.00243856110495265),
 .UNSPECIFIED.);
#3500=B_SPLINE_CURVE_WITH_KNOTS('',3,(#176180,#176181,#176182,#176183,#176184,
#176185,#176186,#176187,#176188,#176189,#176190,#176191,#176192,#176193,
#176194,#176195,#176196,#176197,#176198,#176199,#176200,#176201,#176202,
#176203,#176204,#176205,#176206,#176207,#176208,#176209),.UNSPECIFIED.,
 .F.,.F.,(4,2,2,2,2,2,2,2,2,2,2,2,2,2,4),(-3.1564510277549,-2.97616474815464,
-2.797819161204,-2.56858030057267,-2.33027147723601,-2.10110020327239,-1.86288620247399,
-1.63378295926413,-1.39566831089876,-1.16663318334817,-0.928622628161922,
-0.6996552726266,-0.461753755221658,-0.232853324242553,-1.0000000445487E-6),
 .UNSPECIFIED.);
#3501=B_SPLINE_CURVE_WITH_KNOTS('',3,(#176211,#176212,#176213,#176214,#176215,
#176216,#176217,#176218,#176219,#176220,#176221,#176222,#176223,#176224,
#176225,#176226,#176227,#176228,#176229,#176230,#176231,#176232,#176233,
#176234,#176235,#176236),.UNSPECIFIED.,.F.,.F.,(4,2,2,2,2,2,2,2,2,2,2,2,
4),(-2.68686805948461,-2.48125117923409,-2.27572868665442,-2.0468744282868,
-1.80922660908656,-1.5804338659597,-1.3429149362809,-1.10765038589882,-0.876667749435256,
-0.641695881501444,-0.410603803929094,-0.207103416551777,-1.00000003921963E-6),
 .UNSPECIFIED.);
#3502=B_SPLINE_CURVE_WITH_KNOTS('',3,(#176243,#176244,#176245,#176246),
 .UNSPECIFIED.,.F.,.F.,(4,4),(0.00248317824329686,0.00322667654787484),
 .UNSPECIFIED.);
#3503=B_SPLINE_CURVE_WITH_KNOTS('',3,(#176248,#176249,#176250,#176251,#176252,
#176253,#176254,#176255,#176256,#176257,#176258,#176259,#176260,#176261,
#176262,#176263,#176264,#176265,#176266,#176267,#176268,#176269,#176270,
#176271,#176272,#176273,#176274,#176275,#176276,#176277,#176278,#176279),
 .UNSPECIFIED.,.F.,.F.,(4,2,2,2,2,2,2,2,2,2,2,2,2,2,2,4),(-2.74834483186046,
-2.62036743003008,-2.48891026561321,-2.32912697592866,-2.16850513626403,
-1.97944514615861,-1.80189491507736,-1.59803387778808,-1.38715830649911,
-1.17416079889419,-0.952179866684996,-0.739443652008468,-0.51958154354202,
-0.41168828362898,-0.202859431336158,0.),.UNSPECIFIED.);
#3504=B_SPLINE_CURVE_WITH_KNOTS('',3,(#176288,#176289,#176290,#176291,#176292,
#176293,#176294,#176295,#176296,#176297,#176298,#176299,#176300,#176301,
#176302,#176303,#176304,#176305,#176306,#176307,#176308,#176309,#176310,
#176311,#176312,#176313,#176314,#176315,#176316,#176317,#176318,#176319,
#176320,#176321),.UNSPECIFIED.,.F.,.F.,(4,2,2,2,2,2,2,2,2,2,2,2,2,2,2,2,
4),(-3.558638362928,-3.37049456304604,-3.18483361565765,-2.95511364502172,
-2.71640294243522,-2.4866916204018,-2.24786460734603,-2.01815925990091,
-1.77923402786182,-1.54032129684628,-1.31063962945555,-1.07183723679597,
-0.842149595432847,-0.603463501252211,-0.373767212178157,-0.188125404358706,
-1.00000003566691E-6),.UNSPECIFIED.);
#3505=B_SPLINE_CURVE_WITH_KNOTS('',3,(#176325,#176326,#176327,#176328,#176329,
#176330,#176331,#176332,#176333,#176334,#176335,#176336,#176337,#176338,
#176339,#176340,#176341,#176342,#176343,#176344,#176345,#176346,#176347,
#176348,#176349,#176350,#176351,#176352,#176353,#176354,#176355,#176356,
#176357,#176358),.UNSPECIFIED.,.F.,.F.,(4,2,2,2,2,2,2,2,2,2,2,2,2,2,2,2,
4),(-3.55748106463836,-3.33765910263086,-3.12193657616508,-2.88992801812699,
-2.65706770042124,-2.42521706972474,-2.19203179521006,-1.95548457051291,
-1.72696707934262,-1.49025365953234,-1.26171463819533,-1.02484076533435,
-0.796270909018336,-0.559242416101432,-0.330633651909979,-0.165869027580263,
-1.00000003078193E-6),.UNSPECIFIED.);
#3506=B_SPLINE_CURVE_WITH_KNOTS('',3,(#176363,#176364,#176365,#176366,#176367,
#176368,#176369,#176370,#176371,#176372,#176373,#176374,#176375,#176376,
#176377,#176378,#176379,#176380,#176381,#176382,#176383,#176384,#176385,
#176386,#176387,#176388,#176389,#176390,#176391,#176392,#176393,#176394,
#176395,#176396),.UNSPECIFIED.,.F.,.F.,(4,2,2,2,2,2,2,2,2,2,2,2,2,2,2,2,
4),(-3.55863836293869,-3.37049456305559,-3.18483361566609,-2.95511364502878,
-2.71640294244085,-2.48669162040606,-2.24786460734887,-2.01815925990237,
-1.77923402786227,-1.54032129684629,-1.31063962945556,-1.07183723679596,
-0.842149595432837,-0.603463501252189,-0.373767212178123,-0.188125404358666,
-9.999999992516E-7),.UNSPECIFIED.);
#3507=B_SPLINE_CURVE_WITH_KNOTS('',3,(#176400,#176401,#176402,#176403,#176404,
#176405,#176406,#176407,#176408,#176409,#176410,#176411,#176412,#176413,
#176414,#176415,#176416,#176417,#176418,#176419,#176420,#176421,#176422,
#176423,#176424,#176425,#176426,#176427,#176428,#176429,#176430,#176431,
#176432,#176433),.UNSPECIFIED.,.F.,.F.,(4,2,2,2,2,2,2,2,2,2,2,2,2,2,2,2,
4),(-3.55748106463808,-3.3376591026281,-3.12193657615993,-2.88992801812166,
-2.6570677004163,-2.42521706971962,-2.19203179520533,-1.95548457050838,
-1.72696707933813,-1.49025365952805,-1.26171463819108,-1.02484076533029,
-0.796270909014331,-0.55924241609761,-0.330633651906224,-0.165869027578342,
-1.00000003078193E-6),.UNSPECIFIED.);
#3508=B_SPLINE_CURVE_WITH_KNOTS('',3,(#176438,#176439,#176440,#176441,#176442,
#176443,#176444,#176445,#176446,#176447,#176448,#176449,#176450,#176451,
#176452,#176453,#176454,#176455,#176456,#176457,#176458,#176459,#176460,
#176461,#176462,#176463,#176464,#176465,#176466,#176467,#176468,#176469,
#176470,#176471),.UNSPECIFIED.,.F.,.F.,(4,2,2,2,2,2,2,2,2,2,2,2,2,2,2,2,
4),(-3.55863836290021,-3.3704945630212,-3.18483361563573,-2.95511364500338,
-2.7164029424206,-2.48669162039077,-2.24786460733874,-2.01815925989721,
-1.77923402786072,-1.54032129684629,-1.31063962945556,-1.07183723679597,
-0.84214959543285,-0.603463501252199,-0.373767212178132,-0.18812540435867,
-9.999999992516E-7),.UNSPECIFIED.);
#3509=B_SPLINE_CURVE_WITH_KNOTS('',3,(#176475,#176476,#176477,#176478,#176479,
#176480,#176481,#176482,#176483,#176484,#176485,#176486,#176487,#176488,
#176489,#176490,#176491,#176492,#176493,#176494,#176495,#176496,#176497,
#176498,#176499,#176500,#176501,#176502,#176503,#176504,#176505,#176506,
#176507,#176508),.UNSPECIFIED.,.F.,.F.,(4,2,2,2,2,2,2,2,2,2,2,2,2,2,2,2,
4),(-3.55748106463837,-3.33765910263269,-3.1219365761687,-2.88992801813075,
-2.65706770042474,-2.42521706972837,-2.19203179521343,-1.95548457051615,
-1.72696707934585,-1.49025365953544,-1.26171463819841,-1.02484076533731,
-0.796270909021263,-0.559242416104237,-0.330633651912753,-0.165869027581687,
-1.00000003078193E-6),.UNSPECIFIED.);
#3510=B_SPLINE_CURVE_WITH_KNOTS('',3,(#176513,#176514,#176515,#176516,#176517,
#176518,#176519,#176520,#176521,#176522,#176523,#176524,#176525,#176526,
#176527,#176528,#176529,#176530,#176531,#176532,#176533,#176534,#176535,
#176536,#176537,#176538,#176539,#176540,#176541,#176542,#176543,#176544,
#176545,#176546),.UNSPECIFIED.,.F.,.F.,(4,2,2,2,2,2,2,2,2,2,2,2,2,2,2,2,
4),(-3.55863836292699,-3.37049456304528,-3.18483361565758,-2.95511364502254,
-2.71640294243697,-2.48669162040444,-2.24786460734961,-2.01815925990538,
-1.77923402786665,-1.54032129685085,-1.31063962945937,-1.071837236799,-0.842149595435122,
-0.603463501253696,-0.373767212178881,-0.188125404358849,-9.999999992516E-7),
 .UNSPECIFIED.);
#3511=B_SPLINE_CURVE_WITH_KNOTS('',3,(#176550,#176551,#176552,#176553,#176554,
#176555,#176556,#176557,#176558,#176559,#176560,#176561,#176562,#176563,
#176564,#176565,#176566,#176567,#176568,#176569,#176570,#176571,#176572,
#176573,#176574,#176575,#176576,#176577,#176578,#176579,#176580,#176581,
#176582,#176583),.UNSPECIFIED.,.F.,.F.,(4,2,2,2,2,2,2,2,2,2,2,2,2,2,2,2,
4),(-3.55748106463835,-3.33765910263613,-3.12193657617549,-2.88992801813781,
-2.65706770043129,-2.42521706973518,-2.19203179521972,-1.9554845705222,
-1.72696707935188,-1.49025365954124,-1.26171463820418,-1.02484076534284,
-0.796270909026756,-0.559242416109512,-0.330633651917977,-0.165869027584365,
-1.00000003078193E-6),.UNSPECIFIED.);
#3512=B_SPLINE_CURVE_WITH_KNOTS('',3,(#176588,#176589,#176590,#176591,#176592,
#176593,#176594,#176595,#176596,#176597,#176598,#176599,#176600,#176601,
#176602,#176603,#176604,#176605,#176606,#176607,#176608,#176609,#176610,
#176611,#176612,#176613,#176614,#176615,#176616,#176617,#176618,#176619,
#176620,#176621),.UNSPECIFIED.,.F.,.F.,(4,2,2,2,2,2,2,2,2,2,2,2,2,2,2,2,
4),(-3.55827150718949,-3.37016649635389,-3.18454382612946,-2.95487121617492,
-2.7162097278622,-2.48654576472712,-2.24776798992453,-2.01811000014599,
-1.77922189836249,-1.5403212968447,-1.31063962945423,-1.07183723679491,
-0.842149595432042,-0.60346350125167,-0.373767212177869,-0.188125404358616,
-9.999999992516E-7),.UNSPECIFIED.);
#3513=B_SPLINE_CURVE_WITH_KNOTS('',3,(#176625,#176626,#176627,#176628,#176629,
#176630,#176631,#176632,#176633,#176634,#176635,#176636,#176637,#176638,
#176639,#176640,#176641,#176642,#176643,#176644,#176645,#176646,#176647,
#176648,#176649,#176650,#176651,#176652,#176653,#176654,#176655,#176656,
#176657,#176658),.UNSPECIFIED.,.F.,.F.,(4,2,2,2,2,2,2,2,2,2,2,2,2,2,2,2,
4),(-3.55748106463877,-3.3376591026311,-3.12193657616516,-2.88992801812703,
-2.65706770042128,-2.42521706972473,-2.19203179521005,-1.95548457051288,
-1.72696707934257,-1.49025365953226,-1.26171463819523,-1.02484076533423,
-0.796270909018184,-0.55924241610126,-0.330633651909786,-0.16586902758016,
-1.00000003078193E-6),.UNSPECIFIED.);
#3514=B_SPLINE_CURVE_WITH_KNOTS('',3,(#176663,#176664,#176665,#176666,#176667,
#176668,#176669,#176670,#176671,#176672,#176673,#176674,#176675,#176676,
#176677,#176678,#176679,#176680,#176681,#176682,#176683,#176684,#176685,
#176686,#176687,#176688,#176689,#176690,#176691,#176692,#176693,#176694,
#176695,#176696),.UNSPECIFIED.,.F.,.F.,(4,2,2,2,2,2,2,2,2,2,2,2,2,2,2,2,
4),(-3.55827150724613,-3.37016649640462,-3.18454382617446,-2.95487121621287,
-2.71620972789282,-2.48654576475068,-2.24776798994076,-2.01811000015516,
-1.77922189836645,-1.54032129684629,-1.31063962945555,-1.07183723679595,
-0.842149595432827,-0.603463501252185,-0.373767212178118,-0.188125404358667,
-9.99999995698886E-7),.UNSPECIFIED.);
#3515=B_SPLINE_CURVE_WITH_KNOTS('',3,(#176700,#176701,#176702,#176703,#176704,
#176705,#176706,#176707,#176708,#176709,#176710,#176711,#176712,#176713,
#176714,#176715,#176716,#176717,#176718,#176719,#176720,#176721,#176722,
#176723,#176724,#176725,#176726,#176727,#176728,#176729,#176730,#176731,
#176732,#176733),.UNSPECIFIED.,.F.,.F.,(4,2,2,2,2,2,2,2,2,2,2,2,2,2,2,2,
4),(-3.55748106463822,-3.33765910263108,-3.12193657616566,-2.8899280181276,
-2.6570677004218,-2.42521706972532,-2.19203179521059,-1.95548457051342,
-1.72696707934314,-1.49025365953285,-1.26171463819584,-1.02484076533485,
-0.796270909018844,-0.559242416101933,-0.33063365191049,-0.165869027580513,
-9.99999997031153E-7),.UNSPECIFIED.);
#3516=B_SPLINE_CURVE_WITH_KNOTS('',3,(#176738,#176739,#176740,#176741,#176742,
#176743,#176744,#176745,#176746,#176747,#176748,#176749,#176750,#176751,
#176752,#176753,#176754,#176755,#176756,#176757,#176758,#176759,#176760,
#176761,#176762,#176763,#176764,#176765,#176766,#176767,#176768,#176769,
#176770,#176771),.UNSPECIFIED.,.F.,.F.,(4,2,2,2,2,2,2,2,2,2,2,2,2,2,2,2,
4),(-3.55827150717435,-3.37016649634044,-3.18454382611778,-2.95487121616545,
-2.71620972785503,-2.48654576472216,-2.24776798992186,-2.01811000014551,
-1.77922189836354,-1.54032129684627,-1.31063962945553,-1.07183723679595,
-0.842149595432819,-0.603463501252181,-0.373767212178122,-0.188125404358673,
-9.99999995698886E-7),.UNSPECIFIED.);
#3517=B_SPLINE_CURVE_WITH_KNOTS('',3,(#176775,#176776,#176777,#176778,#176779,
#176780,#176781,#176782,#176783,#176784,#176785,#176786,#176787,#176788,
#176789,#176790,#176791,#176792,#176793,#176794,#176795,#176796,#176797,
#176798,#176799,#176800,#176801,#176802,#176803,#176804,#176805,#176806,
#176807,#176808),.UNSPECIFIED.,.F.,.F.,(4,2,2,2,2,2,2,2,2,2,2,2,2,2,2,2,
4),(-3.55748106463795,-3.33765910263286,-3.12193657616942,-2.88992801813153,
-2.65706770042546,-2.42521706972915,-2.19203179521414,-1.95548457051685,
-1.72696707934657,-1.49025365953616,-1.26171463819916,-1.02484076533805,
-0.796270909022026,-0.559242416104997,-0.330633651913532,-0.165869027582081,
-9.99999997031153E-7),.UNSPECIFIED.);
#3518=B_SPLINE_CURVE_WITH_KNOTS('',3,(#176813,#176814,#176815,#176816,#176817,
#176818,#176819,#176820,#176821,#176822,#176823,#176824,#176825,#176826,
#176827,#176828,#176829,#176830,#176831,#176832,#176833,#176834,#176835,
#176836,#176837,#176838,#176839,#176840,#176841,#176842,#176843,#176844,
#176845,#176846),.UNSPECIFIED.,.F.,.F.,(4,2,2,2,2,2,2,2,2,2,2,2,2,2,2,2,
4),(-3.55827150718378,-3.37016649634865,-3.18454382612442,-2.95487121617011,
-2.71620972785763,-2.48654576472277,-2.24776798992041,-2.01811000014209,
-1.77922189835893,-1.54032129684156,-1.31063962945161,-1.07183723679282,
-0.842149595430477,-0.603463501250639,-0.373767212177352,-0.188125404358492,
-9.99999995698886E-7),.UNSPECIFIED.);
#3519=B_SPLINE_CURVE_WITH_KNOTS('',3,(#176850,#176851,#176852,#176853,#176854,
#176855,#176856,#176857,#176858,#176859,#176860,#176861,#176862,#176863,
#176864,#176865,#176866,#176867,#176868,#176869,#176870,#176871,#176872,
#176873,#176874,#176875,#176876,#176877,#176878,#176879,#176880,#176881,
#176882,#176883),.UNSPECIFIED.,.F.,.F.,(4,2,2,2,2,2,2,2,2,2,2,2,2,2,2,2,
4),(-3.55748106463811,-3.33765910263238,-3.12193657616831,-2.88992801813036,
-2.65706770042437,-2.425217069728,-2.19203179521308,-1.95548457051582,-1.72696707934554,
-1.49025365953516,-1.26171463819816,-1.02484076533709,-0.796270909021059,
-0.559242416104052,-0.330633651912584,-0.165869027581587,-9.99999997031153E-7),
 .UNSPECIFIED.);
#3520=B_SPLINE_CURVE_WITH_KNOTS('',3,(#176888,#176889,#176890,#176891,#176892,
#176893,#176894,#176895,#176896,#176897,#176898,#176899,#176900,#176901,
#176902,#176903,#176904,#176905,#176906,#176907,#176908,#176909,#176910,
#176911,#176912,#176913,#176914,#176915,#176916,#176917,#176918,#176919,
#176920,#176921),.UNSPECIFIED.,.F.,.F.,(4,2,2,2,2,2,2,2,2,2,2,2,2,2,2,2,
4),(-3.55827150718268,-3.37016649634789,-3.18454382612436,-2.95487121617094,
-2.7162097278594,-2.48654576472544,-2.24776798992402,-2.0181100001466,-1.77922189836384,
-1.54032129684623,-1.3106396294555,-1.07183723679592,-0.842149595432803,
-0.603463501252171,-0.373767212178119,-0.188125404358664,-9.99999995698886E-7),
 .UNSPECIFIED.);
#3521=B_SPLINE_CURVE_WITH_KNOTS('',3,(#176925,#176926,#176927,#176928,#176929,
#176930,#176931,#176932,#176933,#176934,#176935,#176936,#176937,#176938,
#176939,#176940,#176941,#176942,#176943,#176944,#176945,#176946,#176947,
#176948,#176949,#176950,#176951,#176952,#176953,#176954,#176955,#176956,
#176957,#176958),.UNSPECIFIED.,.F.,.F.,(4,2,2,2,2,2,2,2,2,2,2,2,2,2,2,2,
4),(-3.55748106463852,-3.33765910263066,-3.12193657616456,-2.88992801812644,
-2.65706770042073,-2.4252170697242,-2.19203179520956,-1.95548457051242,
-1.72696707934211,-1.49025365953184,-1.26171463819482,-1.02484076533385,
-0.796270909017814,-0.559242416100913,-0.330633651909455,-0.165869027579978,
-9.99999997031153E-7),.UNSPECIFIED.);
#3522=B_SPLINE_CURVE_WITH_KNOTS('',3,(#176963,#176964,#176965,#176966,#176967,
#176968,#176969,#176970,#176971,#176972,#176973,#176974,#176975,#176976,
#176977,#176978,#176979,#176980,#176981,#176982,#176983,#176984,#176985,
#176986,#176987,#176988,#176989,#176990,#176991,#176992,#176993,#176994,
#176995,#176996),.UNSPECIFIED.,.F.,.F.,(4,2,2,2,2,2,2,2,2,2,2,2,2,2,2,2,
4),(-3.55827150719226,-3.37016649635645,-3.18454382613191,-2.95487121617726,
-2.71620972786443,-2.48654576472924,-2.24776798992653,-2.01811000014787,
-1.77922189836421,-1.54032129684622,-1.3106396294555,-1.07183723679593,
-0.842149595432815,-0.603463501252183,-0.373767212178126,-0.188125404358672,
-9.99999995698886E-7),.UNSPECIFIED.);
#3523=B_SPLINE_CURVE_WITH_KNOTS('',3,(#177000,#177001,#177002,#177003,#177004,
#177005,#177006,#177007,#177008,#177009,#177010,#177011,#177012,#177013,
#177014,#177015,#177016,#177017,#177018,#177019,#177020,#177021,#177022,
#177023,#177024,#177025,#177026,#177027,#177028,#177029,#177030,#177031,
#177032,#177033),.UNSPECIFIED.,.F.,.F.,(4,2,2,2,2,2,2,2,2,2,2,2,2,2,2,2,
4),(-3.557481064639,-3.33765910263459,-3.12193657617183,-2.88992801813394,
-2.65706770042771,-2.4252170697314,-2.19203179521621,-1.95548457051879,
-1.72696707934844,-1.49025365953788,-1.26171463820079,-1.02484076533954,
-0.796270909023433,-0.559242416106264,-0.330633651914706,-0.165869027582662,
-9.99999997031153E-7),.UNSPECIFIED.);
#3524=B_SPLINE_CURVE_WITH_KNOTS('',3,(#177038,#177039,#177040,#177041,#177042,
#177043,#177044,#177045,#177046,#177047,#177048,#177049,#177050,#177051,
#177052,#177053,#177054,#177055,#177056,#177057,#177058,#177059,#177060,
#177061,#177062,#177063,#177064,#177065,#177066,#177067,#177068,#177069,
#177070,#177071),.UNSPECIFIED.,.F.,.F.,(4,2,2,2,2,2,2,2,2,2,2,2,2,2,2,2,
4),(-3.55827150719213,-3.37016649635632,-3.18454382613178,-2.95487121617714,
-2.71620972786432,-2.48654576472914,-2.24776798992645,-2.01811000014779,
-1.77922189836414,-1.54032129684616,-1.31063962945544,-1.07183723679587,
-0.842149595432759,-0.603463501252138,-0.373767212178093,-0.18812540435866,
-9.99999995698886E-7),.UNSPECIFIED.);
#3525=B_SPLINE_CURVE_WITH_KNOTS('',3,(#177075,#177076,#177077,#177078,#177079,
#177080,#177081,#177082,#177083,#177084,#177085,#177086,#177087,#177088,
#177089,#177090,#177091,#177092,#177093,#177094,#177095,#177096,#177097,
#177098,#177099,#177100,#177101,#177102,#177103,#177104,#177105,#177106,
#177107,#177108),.UNSPECIFIED.,.F.,.F.,(4,2,2,2,2,2,2,2,2,2,2,2,2,2,2,2,
4),(-3.55748106463788,-3.33765910263043,-3.1219365761647,-2.88992801812665,
-2.65706770042096,-2.4252170697245,-2.19203179520988,-1.9554845705128,-1.72696707934258,
-1.49025365953237,-1.26171463819544,-1.02484076533454,-0.796270909018585,
-0.559242416101754,-0.330633651910376,-0.16586902758046,-9.99999997031153E-7),
 .UNSPECIFIED.);
#3526=B_SPLINE_CURVE_WITH_KNOTS('',3,(#177120,#177121,#177122,#177123,#177124,
#177125,#177126,#177127,#177128,#177129,#177130,#177131,#177132,#177133,
#177134,#177135,#177136,#177137),.UNSPECIFIED.,.F.,.F.,(4,2,2,2,2,2,2,2,
4),(-1.75919123732746,-1.55240635134019,-1.34514215875058,-1.11644129264564,
-0.879152760643913,-0.644414715685357,-0.413222522183493,-0.208443570897113,
-9.99999995698886E-7),.UNSPECIFIED.);
#3527=B_SPLINE_CURVE_WITH_KNOTS('',3,(#177140,#177141,#177142,#177143,#177144,
#177145,#177146,#177147,#177148,#177149,#177150,#177151,#177152,#177153,
#177154,#177155,#177156,#177157,#177158,#177159,#177160,#177161),
 .UNSPECIFIED.,.F.,.F.,(4,2,2,2,2,2,2,2,2,2,4),(-2.22803570127424,-2.01715423726184,
-1.81004363951543,-1.57870412051176,-1.34442588115793,-1.11321193973129,
-0.884531161009102,-0.647088971801662,-0.418351233915548,-0.20899955838038,
-1.00000004232825E-6),.UNSPECIFIED.);
#3528=B_SPLINE_CURVE_WITH_KNOTS('',3,(#178147,#178148,#178149,#178150,#178151,
#178152,#178153,#178154,#178155,#178156),.UNSPECIFIED.,.F.,.F.,(4,3,3,4),
(0.,0.000171290185982129,0.0003425803704577,0.000600918787054319),
 .UNSPECIFIED.);
#3529=B_SPLINE_CURVE_WITH_KNOTS('',3,(#178157,#178158,#178159,#178160,#178161,
#178162,#178163,#178164,#178165),.UNSPECIFIED.,.F.,.F.,(4,2,3,4),(8.84013966656496E-17,
0.000171290180356753,0.000342580360862344,0.000602869701374065),
 .UNSPECIFIED.);
#3530=B_SPLINE_CURVE_WITH_KNOTS('',3,(#178652,#178653,#178654,#178655,#178656,
#178657,#178658,#178659,#178660,#178661),.UNSPECIFIED.,.F.,.F.,(4,3,3,4),
(0.,0.000171290185982126,0.000342580370457699,0.000600918787054319),
 .UNSPECIFIED.);
#3531=B_SPLINE_CURVE_WITH_KNOTS('',3,(#178662,#178663,#178664,#178665,#178666,
#178667,#178668,#178669,#178670),.UNSPECIFIED.,.F.,.F.,(4,2,3,4),(8.6143410580809E-17,
0.000171290180356755,0.000342580360862348,0.000602869701374064),
 .UNSPECIFIED.);
#3532=B_SPLINE_CURVE_WITH_KNOTS('',3,(#179157,#179158,#179159,#179160,#179161,
#179162,#179163,#179164,#179165,#179166),.UNSPECIFIED.,.F.,.F.,(4,3,3,4),
(0.,0.000171290185982126,0.000342580370457699,0.000600918787054317),
 .UNSPECIFIED.);
#3533=B_SPLINE_CURVE_WITH_KNOTS('',3,(#179167,#179168,#179169,#179170,#179171,
#179172,#179173,#179174,#179175),.UNSPECIFIED.,.F.,.F.,(4,2,3,4),(8.6143410580809E-17,
0.000171290180356757,0.00034258036086235,0.000602869701374065),
 .UNSPECIFIED.);
#3534=B_SPLINE_CURVE_WITH_KNOTS('',3,(#179662,#179663,#179664,#179665,#179666,
#179667,#179668,#179669,#179670,#179671),.UNSPECIFIED.,.F.,.F.,(4,3,3,4),
(0.,0.000171290185982128,0.000342580370457699,0.000600918787054318),
 .UNSPECIFIED.);
#3535=B_SPLINE_CURVE_WITH_KNOTS('',3,(#179672,#179673,#179674,#179675,#179676,
#179677,#179678,#179679,#179680),.UNSPECIFIED.,.F.,.F.,(4,2,3,4),(8.6143410580809E-17,
0.000171290180356757,0.000342580360862349,0.000602869701374063),
 .UNSPECIFIED.);
#3536=B_SPLINE_CURVE_WITH_KNOTS('',3,(#180167,#180168,#180169,#180170,#180171,
#180172,#180173,#180174,#180175,#180176),.UNSPECIFIED.,.F.,.F.,(4,3,3,4),
(0.,0.000171290185982127,0.000342580370457699,0.000600918787054318),
 .UNSPECIFIED.);
#3537=B_SPLINE_CURVE_WITH_KNOTS('',3,(#180177,#180178,#180179,#180180,#180181,
#180182,#180183,#180184,#180185),.UNSPECIFIED.,.F.,.F.,(4,2,3,4),(8.6143410580809E-17,
0.000171290180356757,0.00034258036086235,0.000602869701374064),
 .UNSPECIFIED.);
#3538=B_SPLINE_CURVE_WITH_KNOTS('',3,(#180672,#180673,#180674,#180675,#180676,
#180677,#180678,#180679,#180680,#180681),.UNSPECIFIED.,.F.,.F.,(4,3,3,4),
(0.,0.000171290185982129,0.000342580370457701,0.00060091878705432),
 .UNSPECIFIED.);
#3539=B_SPLINE_CURVE_WITH_KNOTS('',3,(#180682,#180683,#180684,#180685,#180686,
#180687,#180688,#180689,#180690),.UNSPECIFIED.,.F.,.F.,(4,2,3,4),(8.6143410580809E-17,
0.000171290180356757,0.000342580360862344,0.000602869701374064),
 .UNSPECIFIED.);
#3540=B_SPLINE_CURVE_WITH_KNOTS('',3,(#181177,#181178,#181179,#181180,#181181,
#181182,#181183,#181184,#181185,#181186),.UNSPECIFIED.,.F.,.F.,(4,3,3,4),
(0.,0.000171290185982128,0.000342580370457699,0.000600918787054314),
 .UNSPECIFIED.);
#3541=B_SPLINE_CURVE_WITH_KNOTS('',3,(#181187,#181188,#181189,#181190,#181191,
#181192,#181193,#181194,#181195),.UNSPECIFIED.,.F.,.F.,(4,2,3,4),(8.6143410580809E-17,
0.000171290180356756,0.000342580360862344,0.000602869701374064),
 .UNSPECIFIED.);
#3542=B_SPLINE_CURVE_WITH_KNOTS('',3,(#181682,#181683,#181684,#181685,#181686,
#181687,#181688,#181689,#181690,#181691),.UNSPECIFIED.,.F.,.F.,(4,3,3,4),
(0.,0.000171290185982129,0.000342580370457701,0.000600918787054315),
 .UNSPECIFIED.);
#3543=B_SPLINE_CURVE_WITH_KNOTS('',3,(#181692,#181693,#181694,#181695,#181696,
#181697,#181698,#181699,#181700),.UNSPECIFIED.,.F.,.F.,(4,2,3,4),(8.6143410580809E-17,
0.000171290180356755,0.000342580360862344,0.000602869701374064),
 .UNSPECIFIED.);
#3544=B_SPLINE_CURVE_WITH_KNOTS('',3,(#182187,#182188,#182189,#182190,#182191,
#182192,#182193,#182194,#182195,#182196),.UNSPECIFIED.,.F.,.F.,(4,3,3,4),
(0.,0.000171290185982128,0.0003425803704577,0.000600918787054315),
 .UNSPECIFIED.);
#3545=B_SPLINE_CURVE_WITH_KNOTS('',3,(#182197,#182198,#182199,#182200,#182201,
#182202,#182203,#182204,#182205),.UNSPECIFIED.,.F.,.F.,(4,2,3,4),(8.6143410580809E-17,
0.000171290180356755,0.000342580360862344,0.000602869701374064),
 .UNSPECIFIED.);
#3546=B_SPLINE_CURVE_WITH_KNOTS('',3,(#182692,#182693,#182694,#182695,#182696,
#182697,#182698,#182699,#182700,#182701),.UNSPECIFIED.,.F.,.F.,(4,3,3,4),
(0.,0.000171290185982127,0.000342580370457699,0.000600918787054315),
 .UNSPECIFIED.);
#3547=B_SPLINE_CURVE_WITH_KNOTS('',3,(#182702,#182703,#182704,#182705,#182706,
#182707,#182708,#182709,#182710),.UNSPECIFIED.,.F.,.F.,(4,2,3,4),(8.57100219602453E-17,
0.000171290180356757,0.000342580360862345,0.000602869701374065),
 .UNSPECIFIED.);
#3548=B_SPLINE_CURVE_WITH_KNOTS('',3,(#183197,#183198,#183199,#183200,#183201,
#183202,#183203,#183204,#183205,#183206),.UNSPECIFIED.,.F.,.F.,(4,3,3,4),
(0.,0.000171290185982127,0.000342580370457699,0.000600918787054314),
 .UNSPECIFIED.);
#3549=B_SPLINE_CURVE_WITH_KNOTS('',3,(#183207,#183208,#183209,#183210,#183211,
#183212,#183213,#183214,#183215),.UNSPECIFIED.,.F.,.F.,(4,2,3,4),(8.57100219602453E-17,
0.000171290180356757,0.000342580360862345,0.000602869701374064),
 .UNSPECIFIED.);
#3550=B_SPLINE_CURVE_WITH_KNOTS('',3,(#183702,#183703,#183704,#183705,#183706,
#183707,#183708,#183709,#183710,#183711),.UNSPECIFIED.,.F.,.F.,(4,3,3,4),
(0.,0.000171290185982128,0.000342580370457699,0.000600918787054314),
 .UNSPECIFIED.);
#3551=B_SPLINE_CURVE_WITH_KNOTS('',3,(#183714,#183715,#183716,#183717,#183718,
#183719,#183720,#183721,#183722,#183723,#183724,#183725,#183726,#183727),
 .UNSPECIFIED.,.F.,.F.,(4,2,2,2,2,2,4),(1.00000004107874E-6,0.191281512689256,
0.435090384707692,0.702573981775469,1.00422027567186,1.29308132700649,1.50465009385345),
 .UNSPECIFIED.);
#3552=B_SPLINE_CURVE_WITH_KNOTS('',3,(#184214,#184215,#184216,#184217,#184218,
#184219,#184220,#184221,#184222),.UNSPECIFIED.,.F.,.F.,(4,2,3,4),(6.30424203435802E-5,
0.000171290180356754,0.000342580360862346,0.000602869701373936),
 .UNSPECIFIED.);
#3553=B_SPLINE_CURVE_WITH_KNOTS('',3,(#184223,#184224,#184225,#184226,#184227,
#184228,#184229,#184230,#184231,#184232),.UNSPECIFIED.,.F.,.F.,(4,3,3,4),
(0.,0.000171290185982129,0.000342580370457701,0.000600918787054301),
 .UNSPECIFIED.);
#3554=B_SPLINE_CURVE_WITH_KNOTS('',3,(#184719,#184720,#184721,#184722,#184723,
#184724,#184725,#184726,#184727),.UNSPECIFIED.,.F.,.F.,(4,2,3,4),(7.37257477290143E-18,
0.000171290180356753,0.000342580360862345,0.000602869701373938),
 .UNSPECIFIED.);
#3555=B_SPLINE_CURVE_WITH_KNOTS('',3,(#184728,#184729,#184730,#184731,#184732,
#184733,#184734,#184735,#184736,#184737),.UNSPECIFIED.,.F.,.F.,(4,3,3,4),
(0.,0.000171290185982124,0.000342580370457694,0.000600918787054304),
 .UNSPECIFIED.);
#3556=B_SPLINE_CURVE_WITH_KNOTS('',3,(#185224,#185225,#185226,#185227,#185228,
#185229,#185230,#185231,#185232),.UNSPECIFIED.,.F.,.F.,(4,2,3,4),(1.05364427216938E-17,
0.000171290180356759,0.00034258036086235,0.000602869701373935),
 .UNSPECIFIED.);
#3557=B_SPLINE_CURVE_WITH_KNOTS('',3,(#185233,#185234,#185235,#185236,#185237,
#185238,#185239,#185240,#185241,#185242),.UNSPECIFIED.,.F.,.F.,(4,3,3,4),
(0.,0.000171290185982126,0.000342580370457698,0.000600918787054306),
 .UNSPECIFIED.);
#3558=B_SPLINE_CURVE_WITH_KNOTS('',3,(#185729,#185730,#185731,#185732,#185733,
#185734,#185735,#185736,#185737),.UNSPECIFIED.,.F.,.F.,(4,2,3,4),(1.05364427216938E-17,
0.000171290180356757,0.00034258036086235,0.000602869701373933),
 .UNSPECIFIED.);
#3559=B_SPLINE_CURVE_WITH_KNOTS('',3,(#185738,#185739,#185740,#185741,#185742,
#185743,#185744,#185745,#185746,#185747),.UNSPECIFIED.,.F.,.F.,(4,3,3,4),
(0.,0.000171290185982125,0.000342580370457699,0.000600918787054306),
 .UNSPECIFIED.);
#3560=B_SPLINE_CURVE_WITH_KNOTS('',3,(#186234,#186235,#186236,#186237,#186238,
#186239,#186240,#186241,#186242),.UNSPECIFIED.,.F.,.F.,(4,2,3,4),(1.05364427216938E-17,
0.00017129018035676,0.000342580360862352,0.000602869701373933),
 .UNSPECIFIED.);
#3561=B_SPLINE_CURVE_WITH_KNOTS('',3,(#186243,#186244,#186245,#186246,#186247,
#186248,#186249,#186250,#186251,#186252),.UNSPECIFIED.,.F.,.F.,(4,3,3,4),
(0.,0.000171290185982125,0.000342580370457697,0.000600918787054306),
 .UNSPECIFIED.);
#3562=B_SPLINE_CURVE_WITH_KNOTS('',3,(#186739,#186740,#186741,#186742,#186743,
#186744,#186745,#186746,#186747),.UNSPECIFIED.,.F.,.F.,(4,2,3,4),(1.05364427216938E-17,
0.000171290180356758,0.000342580360862351,0.000602869701373933),
 .UNSPECIFIED.);
#3563=B_SPLINE_CURVE_WITH_KNOTS('',3,(#186748,#186749,#186750,#186751,#186752,
#186753,#186754,#186755,#186756,#186757),.UNSPECIFIED.,.F.,.F.,(4,3,3,4),
(0.,0.000171290185982129,0.000342580370457699,0.000600918787054305),
 .UNSPECIFIED.);
#3564=B_SPLINE_CURVE_WITH_KNOTS('',3,(#187244,#187245,#187246,#187247,#187248,
#187249,#187250,#187251,#187252),.UNSPECIFIED.,.F.,.F.,(4,2,3,4),(1.05364427216938E-17,
0.000171290180356757,0.000342580360862345,0.000602869701373928),
 .UNSPECIFIED.);
#3565=B_SPLINE_CURVE_WITH_KNOTS('',3,(#187253,#187254,#187255,#187256,#187257,
#187258,#187259,#187260,#187261,#187262),.UNSPECIFIED.,.F.,.F.,(4,3,3,4),
(0.,0.000171290185982129,0.0003425803704577,0.000600918787054305),
 .UNSPECIFIED.);
#3566=B_SPLINE_CURVE_WITH_KNOTS('',3,(#187749,#187750,#187751,#187752,#187753,
#187754,#187755,#187756,#187757),.UNSPECIFIED.,.F.,.F.,(4,2,3,4),(1.05364427216938E-17,
0.000171290180356759,0.000342580360862347,0.000602869701373928),
 .UNSPECIFIED.);
#3567=B_SPLINE_CURVE_WITH_KNOTS('',3,(#187758,#187759,#187760,#187761,#187762,
#187763,#187764,#187765,#187766,#187767),.UNSPECIFIED.,.F.,.F.,(4,3,3,4),
(0.,0.000171290185982128,0.000342580370457699,0.000600918787054304),
 .UNSPECIFIED.);
#3568=B_SPLINE_CURVE_WITH_KNOTS('',3,(#188254,#188255,#188256,#188257,#188258,
#188259,#188260,#188261,#188262),.UNSPECIFIED.,.F.,.F.,(4,2,3,4),(1.05364427216938E-17,
0.000171290180356757,0.000342580360862345,0.000602869701373926),
 .UNSPECIFIED.);
#3569=B_SPLINE_CURVE_WITH_KNOTS('',3,(#188263,#188264,#188265,#188266,#188267,
#188268,#188269,#188270,#188271,#188272),.UNSPECIFIED.,.F.,.F.,(4,3,3,4),
(0.,0.000171290185982129,0.000342580370457701,0.000600918787054305),
 .UNSPECIFIED.);
#3570=B_SPLINE_CURVE_WITH_KNOTS('',3,(#188759,#188760,#188761,#188762,#188763,
#188764,#188765,#188766,#188767),.UNSPECIFIED.,.F.,.F.,(4,2,3,4),(1.05364427216938E-17,
0.000171290180356757,0.000342580360862341,0.000602869701373928),
 .UNSPECIFIED.);
#3571=B_SPLINE_CURVE_WITH_KNOTS('',3,(#188768,#188769,#188770,#188771,#188772,
#188773,#188774,#188775,#188776,#188777),.UNSPECIFIED.,.F.,.F.,(4,3,3,4),
(0.,0.00017129018598213,0.000342580370457702,0.000600918787054306),
 .UNSPECIFIED.);
#3572=B_SPLINE_CURVE_WITH_KNOTS('',3,(#189264,#189265,#189266,#189267,#189268,
#189269,#189270,#189271,#189272),.UNSPECIFIED.,.F.,.F.,(4,2,3,4),(1.05364427216938E-17,
0.000171290180356757,0.000342580360862345,0.000602869701373928),
 .UNSPECIFIED.);
#3573=B_SPLINE_CURVE_WITH_KNOTS('',3,(#189273,#189274,#189275,#189276,#189277,
#189278,#189279,#189280,#189281,#189282),.UNSPECIFIED.,.F.,.F.,(4,3,3,4),
(0.,0.000171290185982129,0.000342580370457702,0.000600918787054305),
 .UNSPECIFIED.);
#3574=B_SPLINE_CURVE_WITH_KNOTS('',3,(#189769,#189770,#189771,#189772,#189773,
#189774,#189775,#189776,#189777),.UNSPECIFIED.,.F.,.F.,(4,2,3,4),(1.05364427216938E-17,
0.000171290180356758,0.000342580360862345,0.000602869701373928),
 .UNSPECIFIED.);
#3575=B_SPLINE_CURVE_WITH_KNOTS('',3,(#189778,#189779,#189780,#189781,#189782,
#189783,#189784,#189785,#189786,#189787),.UNSPECIFIED.,.F.,.F.,(4,3,3,4),
(0.,0.000171290185982129,0.0003425803704577,0.000600918787054306),
 .UNSPECIFIED.);
#3576=B_SPLINE_CURVE_WITH_KNOTS('',3,(#190274,#190275,#190276,#190277,#190278,
#190279,#190280,#190281,#190282),.UNSPECIFIED.,.F.,.F.,(4,2,3,4),(1.05364427216938E-17,
0.000171290180356756,0.000342580360862342,0.000602869701373927),
 .UNSPECIFIED.);
#3577=B_SPLINE_CURVE_WITH_KNOTS('',3,(#190283,#190284,#190285,#190286,#190287,
#190288,#190289,#190290,#190291,#190292,#190293,#190294,#190295,#190296,
#190297,#190298),.UNSPECIFIED.,.F.,.F.,(4,2,2,2,2,2,2,4),(1.00000004379219E-6,
0.233441205665549,0.46522244651538,0.732012903861335,1.04918312418371,1.40888630435735,
1.61816150397785,1.83514063167592),.UNSPECIFIED.);
#3578=B_SPLINE_CURVE_WITH_KNOTS('',3,(#190825,#190826,#190827,#190828,#190829,
#190830),.UNSPECIFIED.,.F.,.F.,(4,2,4),(0.,0.00482932166381316,0.00965864515518576),
 .UNSPECIFIED.);
#3579=B_SPLINE_CURVE_WITH_KNOTS('',3,(#190831,#190832,#190833,#190834,#190835,
#190836,#190837,#190838,#190839),.UNSPECIFIED.,.F.,.F.,(4,2,3,4),(8.84013966656496E-17,
0.000171290180356755,0.000342580360862346,0.000602869701374065),
 .UNSPECIFIED.);
#3580=B_SPLINE_CURVE_WITH_KNOTS('',3,(#191326,#191327,#191328,#191329,#191330,
#191331,#191332,#191333,#191334,#191335),.UNSPECIFIED.,.F.,.F.,(4,3,3,4),
(0.,0.00017129018598213,0.000342580370457701,0.000508066534628458),
 .UNSPECIFIED.);
#3581=B_SPLINE_CURVE_WITH_KNOTS('',3,(#192124,#192125,#192126,#192127,#192128,
#192129,#192130,#192131),.UNSPECIFIED.,.F.,.F.,(4,2,2,4),(0.590301045802575,
0.648720505949568,0.70713996609656,0.849927808338444),.UNSPECIFIED.);
#3582=B_SPLINE_CURVE_WITH_KNOTS('',3,(#192133,#192134,#192135,#192136,#192137,
#192138,#192139,#192140),.UNSPECIFIED.,.F.,.F.,(4,2,2,4),(0.,0.134480415134173,
0.20172062270126,0.268960830268346),.UNSPECIFIED.);
#3583=B_SPLINE_CURVE_WITH_KNOTS('',3,(#192170,#192171,#192172,#192173,#192174,
#192175,#192176,#192177),.UNSPECIFIED.,.F.,.F.,(4,2,2,4),(0.,0.134480415134173,
0.20172062270126,0.268960830268346),.UNSPECIFIED.);
#3584=B_SPLINE_CURVE_WITH_KNOTS('',3,(#192179,#192180,#192181,#192182,#192183,
#192184,#192185,#192186),.UNSPECIFIED.,.F.,.F.,(4,2,2,4),(0.590301045802575,
0.648720505949567,0.707139966096559,0.849927808338444),.UNSPECIFIED.);
#3585=B_SPLINE_CURVE_WITH_KNOTS('',3,(#192228,#192229,#192230,#192231,#192232,
#192233,#192234,#192235,#192236),.UNSPECIFIED.,.F.,.F.,(4,1,1,1,1,1,4),
(0.,0.201075063708166,0.302894709689774,0.608353647634596,1.01563223156102,
1.21927152352424,1.37557780104187),.UNSPECIFIED.);
#3586=B_SPLINE_CURVE_WITH_KNOTS('',3,(#192237,#192238,#192239,#192240,#192241,
#192242,#192243,#192244,#192245,#192246,#192247,#192248,#192249,#192250,
#192251,#192252,#192253,#192254,#192255,#192256,#192257,#192258,#192259,
#192260,#192261,#192262,#192263,#192264,#192265,#192266,#192267,#192268,
#192269,#192270,#192271,#192272,#192273,#192274,#192275,#192276,#192277,
#192278,#192279,#192280,#192281,#192282,#192283,#192284,#192285,#192286,
#192287,#192288,#192289,#192290,#192291,#192292,#192293,#192294,#192295,
#192296,#192297,#192298,#192299,#192300,#192301,#192302,#192303,#192304,
#192305,#192306,#192307,#192308,#192309,#192310,#192311,#192312,#192313,
#192314,#192315,#192316,#192317,#192318,#192319,#192320,#192321,#192322,
#192323,#192324,#192325,#192326,#192327,#192328,#192329,#192330,#192331,
#192332,#192333),.UNSPECIFIED.,.F.,.F.,(4,3,3,3,3,3,3,3,3,3,3,3,3,3,3,3,
3,3,3,3,3,3,3,3,3,3,3,3,3,3,3,3,4),(0.,9.60861063028063,9.60878966111498,
19.2188349843461,19.2194048304742,30.4840583456363,32.0326578222317,32.0335583896197,
37.3037898925363,38.4397873051276,38.4406351691925,46.9249546517527,51.2543936635777,
57.6617134697306,57.6618655079108,64.0689287908154,64.0689422874836,71.8880550683954,
76.8829034759541,76.8830958466291,83.2897187621475,83.290172626202,96.1034101800591,
96.1043261853475,103.274487938874,105.714022475777,105.714941354706,114.22856822028,
115.324956538696,123.301555640386,124.935980573486,133.13434871727,134.122076551105),
 .UNSPECIFIED.);
#3587=B_SPLINE_CURVE_WITH_KNOTS('',3,(#192465,#192466,#192467,#192468,#192469,
#192470,#192471,#192472,#192473,#192474,#192475,#192476,#192477,#192478,
#192479,#192480,#192481,#192482,#192483,#192484,#192485,#192486,#192487,
#192488,#192489,#192490,#192491,#192492,#192493,#192494,#192495),
 .UNSPECIFIED.,.F.,.F.,(4,3,3,3,3,3,3,3,3,3,4),(-0.438161282863864,-0.412746224427152,
-0.373575815298504,-0.340485597878644,-0.295553615502828,-0.231291593379844,
-0.172821784273559,-0.155006763523847,-0.0898706728937105,-0.0245654810483147,
-1.78622730824059E-7),.UNSPECIFIED.);
#3588=B_SPLINE_CURVE_WITH_KNOTS('',3,(#192496,#192497,#192498,#192499,#192500,
#192501,#192502,#192503,#192504,#192505,#192506,#192507,#192508,#192509,
#192510,#192511,#192512,#192513,#192514,#192515,#192516,#192517,#192518,
#192519,#192520,#192521,#192522,#192523,#192524,#192525,#192526,#192527,
#192528,#192529,#192530,#192531,#192532,#192533,#192534,#192535,#192536,
#192537,#192538,#192539,#192540,#192541,#192542,#192543,#192544,#192545,
#192546,#192547,#192548,#192549,#192550,#192551,#192552,#192553,#192554,
#192555,#192556,#192557,#192558,#192559,#192560,#192561,#192562,#192563,
#192564,#192565,#192566,#192567,#192568,#192569,#192570,#192571,#192572,
#192573,#192574,#192575,#192576,#192577,#192578,#192579,#192580,#192581,
#192582,#192583,#192584,#192585,#192586,#192587,#192588,#192589,#192590,
#192591,#192592,#192593,#192594,#192595),.UNSPECIFIED.,.F.,.F.,(4,3,3,3,
3,3,3,3,3,3,3,3,3,3,3,3,3,3,3,3,3,3,3,3,3,3,3,3,3,3,3,3,3,4),(0.,0.0104733075452403,
0.154852544429754,0.306744353341869,0.444452596654931,0.459372814607616,
0.601333139604241,0.617839919881921,0.617856687258792,0.77223837112544,
0.90693993070136,0.927003698082717,1.06271968413946,1.08166939968752,1.23589645094059,
1.23595045721377,1.37915882706682,1.39442059729943,1.53094121109753,1.5520844091584,
1.70946452991189,1.85053546958944,1.86193850226827,1.90642535692233,2.05939130168211,
2.05943072413211,2.17573438016945,2.31462447685524,2.32897696426692,2.46398322674756,
2.48730767683739,2.64534453744972,2.77798727734566,2.79687882206402),
 .UNSPECIFIED.);
#3589=B_SPLINE_CURVE_WITH_KNOTS('',3,(#192598,#192599,#192600,#192601,#192602,
#192603,#192604,#192605,#192606,#192607,#192608,#192609,#192610,#192611,
#192612,#192613,#192614,#192615,#192616,#192617,#192618,#192619,#192620,
#192621,#192622,#192623,#192624,#192625,#192626,#192627,#192628,#192629,
#192630,#192631,#192632,#192633,#192634,#192635,#192636,#192637,#192638,
#192639,#192640),.UNSPECIFIED.,.F.,.F.,(4,3,3,3,3,3,3,3,3,3,3,3,3,3,4),
(-125.644960770054,-116.596244321023,-107.590442078661,-98.6219832165674,
-89.6713025754937,-77.6976493314327,-71.7764970203209,-59.8236992635303,
-53.9071836141362,-47.9883752336401,-36.0162706665314,-30.0785127882221,
-18.0520005238171,-9.04435336185696,0.),.UNSPECIFIED.);
#3590=B_SPLINE_CURVE_WITH_KNOTS('',3,(#192918,#192919,#192920,#192921,#192922,
#192923,#192924,#192925,#192926,#192927,#192928,#192929,#192930,#192931,
#192932,#192933,#192934,#192935,#192936,#192937,#192938,#192939,#192940,
#192941,#192942,#192943,#192944,#192945,#192946,#192947,#192948,#192949,
#192950,#192951,#192952,#192953,#192954,#192955,#192956,#192957,#192958,
#192959,#192960,#192961,#192962,#192963,#192964,#192965,#192966,#192967,
#192968,#192969,#192970,#192971,#192972,#192973,#192974,#192975,#192976,
#192977,#192978,#192979,#192980,#192981,#192982,#192983,#192984,#192985,
#192986,#192987,#192988,#192989,#192990,#192991,#192992,#192993,#192994,
#192995,#192996,#192997,#192998,#192999,#193000,#193001,#193002,#193003,
#193004,#193005,#193006,#193007,#193008,#193009,#193010,#193011,#193012,
#193013,#193014,#193015,#193016,#193017,#193018,#193019,#193020,#193021,
#193022,#193023,#193024,#193025,#193026,#193027,#193028,#193029,#193030,
#193031,#193032,#193033,#193034,#193035,#193036,#193037,#193038,#193039,
#193040,#193041,#193042,#193043,#193044,#193045,#193046,#193047,#193048,
#193049,#193050,#193051,#193052,#193053,#193054,#193055,#193056,#193057,
#193058,#193059,#193060,#193061,#193062,#193063,#193064,#193065,#193066,
#193067,#193068,#193069,#193070,#193071,#193072,#193073,#193074),
 .UNSPECIFIED.,.F.,.F.,(4,3,3,3,3,3,3,3,3,3,3,3,3,3,3,3,3,3,3,3,3,3,3,3,
3,3,3,3,3,3,3,3,3,3,3,3,3,3,3,3,3,3,3,3,3,3,3,3,3,3,3,3,4),(0.,9.91145190088857,
19.8232865461121,29.7349300491552,39.646752551269,49.558687838192,59.470667230527,
69.3826305815777,79.2944888908304,89.2062815123449,99.118095679635,109.030005455528,
118.941996613808,128.853979465931,138.765870534221,148.677667677749,158.589452563639,
168.501316397541,178.413277613854,188.325266152171,198.237188520353,208.149013910459,
218.060802466334,227.972649848647,237.884598876967,247.796599254729,257.708552468832,
267.620401077672,277.532180950337,287.44398876445,297.355894403756,307.267878156419,
317.179849864434,327.091732238333,337.003531958726,346.915333446086,356.827221037424,
366.739200858111,376.651194061417,386.563107999054,396.4749201155,406.386698962711,
416.298541325667,426.21048527246,436.122477444228,446.034416564434,455.946266208225,
465.858044067617,475.769880952647,485.681807199354,495.5936709245,505.505648021021,
513.961925932142),.UNSPECIFIED.);
#3591=B_SPLINE_CURVE_WITH_KNOTS('',3,(#193075,#193076,#193077,#193078,#193079,
#193080,#193081,#193082,#193083,#193084,#193085,#193086,#193087,#193088,
#193089,#193090,#193091,#193092,#193093,#193094,#193095,#193096,#193097,
#193098,#193099,#193100,#193101,#193102,#193103,#193104,#193105,#193106,
#193107,#193108,#193109,#193110,#193111,#193112,#193113,#193114,#193115,
#193116,#193117,#193118,#193119,#193120,#193121,#193122,#193123,#193124,
#193125,#193126,#193127,#193128,#193129,#193130,#193131,#193132,#193133,
#193134,#193135,#193136,#193137,#193138,#193139,#193140,#193141,#193142,
#193143,#193144),.UNSPECIFIED.,.F.,.F.,(4,3,3,3,3,3,3,3,3,3,3,3,3,3,3,3,
3,3,3,3,3,3,3,4),(-2.37931150504526,-2.30134416997381,-2.2186748830333,
-2.12895831161741,-2.03924174020152,-1.92656128103584,-1.80902064384596,
-1.69917178387825,-1.54874323177368,-1.39550112733312,-1.34560693099689,
-1.19507414565415,-1.0410382794636,-1.01903187123173,-0.878627403549699,
-0.73939816744641,-0.604371396027209,-0.508926936746843,-0.393555525569943,
-0.338891958585212,-0.244129544904687,-0.152312591404637,-0.0653053265507373,
-8.26983173246209E-8),.UNSPECIFIED.);
#3592=B_SPLINE_CURVE_WITH_KNOTS('',3,(#193146,#193147,#193148,#193149,#193150,
#193151,#193152,#193153,#193154,#193155,#193156,#193157,#193158,#193159,
#193160,#193161,#193162,#193163,#193164,#193165,#193166,#193167,#193168,
#193169,#193170,#193171,#193172,#193173,#193174,#193175,#193176,#193177,
#193178,#193179,#193180,#193181,#193182,#193183,#193184,#193185,#193186,
#193187,#193188,#193189,#193190,#193191,#193192,#193193,#193194,#193195,
#193196,#193197,#193198,#193199,#193200,#193201,#193202,#193203,#193204,
#193205,#193206,#193207,#193208,#193209,#193210,#193211,#193212,#193213,
#193214,#193215,#193216,#193217,#193218,#193219,#193220,#193221,#193222,
#193223,#193224,#193225,#193226,#193227,#193228,#193229,#193230,#193231,
#193232,#193233,#193234,#193235,#193236,#193237,#193238,#193239,#193240,
#193241,#193242,#193243,#193244,#193245,#193246,#193247,#193248,#193249,
#193250,#193251,#193252,#193253,#193254,#193255,#193256,#193257,#193258,
#193259,#193260,#193261,#193262,#193263,#193264,#193265,#193266,#193267,
#193268,#193269,#193270,#193271,#193272,#193273,#193274,#193275,#193276,
#193277,#193278,#193279,#193280,#193281,#193282,#193283,#193284),
 .UNSPECIFIED.,.F.,.F.,(4,3,3,3,3,3,3,3,3,3,3,3,3,3,3,3,3,3,3,3,3,3,3,3,
3,3,3,3,3,3,3,3,3,3,3,3,3,3,3,3,3,3,3,3,3,3,4),(0.,9.50170254710248,19.4135720207704,
29.3253012805968,39.2371675080891,49.1490509637821,59.0609167769986,68.9727939913372,
78.8846558678856,88.7965198453516,98.7083873004651,108.620261671046,118.532138897669,
128.444012018934,138.355878091226,148.267740164997,158.179604967978,168.09147660003,
178.003352937465,187.915227632465,197.827095969132,207.73895920422,217.650823398812,
227.562693829857,237.474570092948,247.386446395324,257.298316788546,267.21018057262,
277.122042939363,287.033910265932,296.945784351507,306.857660849906,316.769533312445,
326.681399126703,336.593261915411,346.5051281905,356.417001345653,366.328878474467,
376.240752937069,386.152620454251,396.06448278746,405.976346592672,415.888216684518,
425.800092310364,435.711968869664,445.623835842818,452.960963451862),
 .UNSPECIFIED.);
#3593=B_SPLINE_CURVE_WITH_KNOTS('',3,(#193286,#193287,#193288,#193289,#193290,
#193291,#193292,#193293,#193294,#193295,#193296,#193297,#193298,#193299,
#193300,#193301,#193302,#193303,#193304,#193305,#193306,#193307,#193308,
#193309,#193310,#193311,#193312,#193313,#193314,#193315,#193316,#193317,
#193318,#193319,#193320,#193321,#193322,#193323,#193324,#193325,#193326,
#193327,#193328,#193329,#193330,#193331,#193332,#193333,#193334,#193335,
#193336,#193337,#193338,#193339,#193340,#193341,#193342,#193343,#193344,
#193345,#193346,#193347,#193348,#193349,#193350,#193351,#193352,#193353,
#193354,#193355,#193356,#193357,#193358,#193359,#193360,#193361,#193362,
#193363,#193364,#193365,#193366,#193367,#193368,#193369,#193370),
 .UNSPECIFIED.,.F.,.F.,(4,3,3,3,3,3,3,3,3,3,3,3,3,3,3,3,3,3,3,3,3,3,3,3,
3,3,3,3,4),(-3.33658600359424,-3.22774134971095,-3.11870090344847,-3.00979850904201,
-2.90148624737542,-2.81985103071333,-2.80271105203045,-2.64890820148485,
-2.49912855420717,-2.35171390956364,-2.20774752264254,-2.14143435962812,
-2.07304171984523,-1.91735127615957,-1.7652633782229,-1.60777166166275,
-1.45027994510261,-1.3752567196522,-1.24323183218259,-1.10847099028291,
-0.972167673659488,-0.833582898623016,-0.746806352972693,-0.740573422568854,
-0.696164767255993,-0.651447011708178,-0.606430835346507,-0.560677479905835,
-0.524622525151962),.UNSPECIFIED.);
#3594=B_SPLINE_CURVE_WITH_KNOTS('',3,(#193371,#193372,#193373,#193374,#193375,
#193376,#193377,#193378,#193379,#193380,#193381,#193382,#193383,#193384,
#193385,#193386,#193387,#193388,#193389,#193390,#193391,#193392,#193393,
#193394,#193395,#193396,#193397,#193398,#193399,#193400,#193401,#193402,
#193403,#193404,#193405,#193406,#193407,#193408,#193409,#193410,#193411,
#193412,#193413,#193414,#193415,#193416,#193417,#193418,#193419,#193420,
#193421,#193422,#193423,#193424,#193425,#193426,#193427,#193428,#193429,
#193430,#193431,#193432,#193433,#193434,#193435,#193436,#193437,#193438,
#193439,#193440,#193441,#193442,#193443,#193444,#193445,#193446,#193447,
#193448,#193449,#193450,#193451,#193452,#193453,#193454,#193455,#193456,
#193457,#193458,#193459,#193460,#193461,#193462,#193463,#193464),
 .UNSPECIFIED.,.F.,.F.,(4,3,3,3,3,3,3,3,3,3,3,3,3,3,3,3,3,3,3,3,3,3,3,3,
3,3,3,3,3,3,3,4),(-0.524622525151962,-0.43487828931113,-0.344131947868839,
-0.252096373966651,-0.159522299757619,-0.0663978261828456,0.0198166784809827,
0.0545525351353175,0.210484872385911,0.363330717221187,0.482431610054729,
0.546776383042715,0.66220120155446,0.777502550722885,0.892113419327173,
0.932578283274797,0.943769341043986,1.11990633343502,1.29125022395685,1.45976052531522,
1.62386932793381,1.7415900464456,1.86469437338053,2.00168254843675,2.14192266950937,
2.28261629456118,2.42262966364421,2.49263634818572,2.52763969045648,2.55211300005623,
2.56264303272723,2.60440050703213),.UNSPECIFIED.);
#3595=B_SPLINE_CURVE_WITH_KNOTS('',3,(#193843,#193844,#193845,#193846,#193847,
#193848,#193849,#193850,#193851,#193852,#193853,#193854,#193855,#193856,
#193857,#193858,#193859,#193860,#193861,#193862,#193863,#193864),
 .UNSPECIFIED.,.F.,.F.,(4,3,3,3,3,3,3,4),(-0.0493407718045777,-0.0462512960156879,
-0.0138393223538807,-0.0045895683448751,-0.00240096614031984,-0.00123817916173788,
-0.000537922865341274,0.),.UNSPECIFIED.);
#3596=B_SPLINE_CURVE_WITH_KNOTS('',3,(#193866,#193867,#193868,#193869,#193870,
#193871,#193872,#193873,#193874,#193875,#193876,#193877,#193878,#193879,
#193880,#193881,#193882,#193883,#193884,#193885,#193886,#193887,#193888,
#193889,#193890,#193891,#193892,#193893,#193894,#193895,#193896,#193897,
#193898,#193899,#193900,#193901,#193902,#193903,#193904,#193905,#193906,
#193907,#193908,#193909,#193910,#193911),.UNSPECIFIED.,.F.,.F.,(4,3,3,3,
3,3,3,3,3,3,3,3,3,3,3,4),(3.16264048045973,3.48942542345081,3.70741116300618,
3.85837814549258,4.13637203001221,4.41741120175181,4.61349850193073,4.90227547618586,
5.19016006354392,5.34865855987665,5.40456386103084,5.63607285395564,5.86758184688043,
6.01997380358403,6.30103497170327,6.32310609163009),.UNSPECIFIED.);
#3597=B_SPLINE_CURVE_WITH_KNOTS('',3,(#193912,#193913,#193914,#193915,#193916,
#193917,#193918,#193919,#193920,#193921,#193922,#193923,#193924,#193925,
#193926,#193927,#193928,#193929,#193930,#193931,#193932,#193933,#193934,
#193935,#193936,#193937,#193938,#193939,#193940,#193941,#193942,#193943,
#193944,#193945,#193946,#193947,#193948,#193949,#193950,#193951),
 .UNSPECIFIED.,.F.,.F.,(4,3,3,3,3,3,3,3,3,3,3,3,3,4),(0.,0.351796943160075,
0.67591041085938,0.752670155510797,1.14719407719551,1.52578787342667,2.01259445396954,
2.3075775811801,2.64108559670705,2.97017187914987,3.08932715480067,3.0970155261966,
3.14659222885893,3.16264048045973),.UNSPECIFIED.);
#3598=B_SPLINE_CURVE_WITH_KNOTS('',3,(#193997,#193998,#193999,#194000,#194001,
#194002,#194003,#194004,#194005,#194006,#194007,#194008,#194009,#194010,
#194011,#194012,#194013,#194014,#194015,#194016,#194017,#194018,#194019,
#194020,#194021,#194022,#194023,#194024,#194025,#194026,#194027,#194028,
#194029,#194030,#194031,#194032,#194033,#194034,#194035,#194036,#194037,
#194038,#194039,#194040,#194041,#194042,#194043,#194044,#194045,#194046,
#194047,#194048,#194049,#194050,#194051,#194052,#194053,#194054,#194055,
#194056,#194057,#194058,#194059,#194060,#194061,#194062,#194063,#194064,
#194065,#194066,#194067,#194068,#194069,#194070,#194071,#194072,#194073,
#194074,#194075,#194076,#194077,#194078,#194079,#194080,#194081,#194082,
#194083,#194084,#194085,#194086,#194087,#194088,#194089,#194090,#194091,
#194092,#194093),.UNSPECIFIED.,.F.,.F.,(4,3,3,3,3,3,3,3,3,3,3,3,3,3,3,3,
3,3,3,3,3,3,3,3,3,3,3,3,3,3,3,3,4),(-31.7297295298474,-29.285723926729,
-27.5440499543723,-27.1564600002173,-24.8610436458984,-23.403867358604,
-22.5262211053464,-21.9466910713096,-19.0678039185385,-16.1550742904474,
-14.5659970003713,-11.7457509040338,-8.94639608921609,-6.98491002839236,
-5.53403382500379,-2.39868003326203,-0.831003137391154,-0.0471646894557153,
0.0656979890312213,0.401185873755472,0.568929816117598,0.679272087458696,
0.736673758479723,4.03634832068438,7.38744735264478,8.59192235747002,13.4834974083423,
16.4475742359748,20.4118661137806,24.2160874215771,27.4295645904616,30.9654215307088,
31.7791375134285),.UNSPECIFIED.);
#3599=B_SPLINE_CURVE_WITH_KNOTS('',3,(#194107,#194108,#194109,#194110,#194111,
#194112,#194113,#194114,#194115,#194116,#194117,#194118,#194119,#194120,
#194121,#194122,#194123,#194124,#194125,#194126,#194127,#194128,#194129,
#194130,#194131,#194132,#194133,#194134,#194135,#194136,#194137,#194138,
#194139,#194140,#194141,#194142,#194143,#194144,#194145,#194146,#194147,
#194148,#194149,#194150,#194151,#194152,#194153,#194154,#194155,#194156,
#194157,#194158,#194159,#194160,#194161,#194162,#194163,#194164,#194165,
#194166,#194167,#194168,#194169,#194170,#194171,#194172,#194173,#194174,
#194175,#194176,#194177,#194178,#194179,#194180,#194181,#194182,#194183,
#194184,#194185,#194186,#194187,#194188,#194189,#194190,#194191,#194192,
#194193,#194194,#194195,#194196,#194197,#194198,#194199,#194200,#194201,
#194202,#194203,#194204,#194205,#194206,#194207,#194208,#194209,#194210,
#194211,#194212,#194213,#194214,#194215,#194216,#194217,#194218,#194219,
#194220,#194221,#194222,#194223,#194224,#194225,#194226,#194227,#194228,
#194229,#194230,#194231,#194232,#194233,#194234,#194235,#194236,#194237,
#194238,#194239,#194240,#194241,#194242,#194243,#194244,#194245,#194246,
#194247,#194248,#194249,#194250,#194251,#194252,#194253,#194254,#194255,
#194256,#194257,#194258,#194259,#194260,#194261,#194262,#194263,#194264,
#194265,#194266),.UNSPECIFIED.,.F.,.F.,(4,3,3,3,3,3,3,3,3,3,3,3,3,3,3,3,
3,3,3,3,3,3,3,3,3,3,3,3,3,3,3,3,3,3,3,3,3,3,3,3,3,3,3,3,3,3,3,3,3,3,3,3,
3,4),(-3.33658600359424,-3.22163702239528,-3.10648124452673,-2.99147124719392,
-2.87708445943587,-2.79086985457999,-2.77276858925099,-2.61034007603287,
-2.45216031364268,-2.29647816815494,-2.14443766969101,-2.07440384258867,
-2.0021646853196,-1.83774493208991,-1.67712741295129,-1.51080654267607,
-1.34448567240085,-1.26717566732212,-1.10129842998239,-0.940776595065779,
-0.781170409188103,-0.622795346271453,-0.603666717963191,-0.528880244058679,
-0.387737028674421,-0.243561353196592,-0.0976574287450109,0.0508911710638747,
0.151783318884338,0.167147611945201,0.305493475141985,0.448487110728679,
0.591480746315373,0.653486206852805,0.76298080066122,0.872355827844602,
0.981074328575944,1.01849415719298,1.02910995694543,1.19619434122179,1.35873205026984,
1.51858182981837,1.67425632283793,1.78593049142132,1.90271444097989,2.03266289922359,
2.16569442113889,2.29915789684861,2.4319734418667,2.49838121437574,2.53158510063027,
2.55479879525514,2.56478898688479,2.60440050708431),.UNSPECIFIED.);
#3600=B_SPLINE_CURVE_WITH_KNOTS('',3,(#194385,#194386,#194387,#194388,#194389,
#194390),.UNSPECIFIED.,.F.,.F.,(4,2,4),(6.87709598573315E-8,0.5,1.),
 .UNSPECIFIED.);
#3601=B_SPLINE_CURVE_WITH_KNOTS('',3,(#194394,#194395,#194396,#194397,#194398,
#194399,#194400,#194401,#194402,#194403,#194404,#194405,#194406,#194407),
 .UNSPECIFIED.,.F.,.F.,(4,1,2,2,1,2,2,4),(4.63590419531243E-8,0.250000000001252,
0.375000000001819,0.500000000002386,0.625000000002953,0.687500000003066,
0.750000000003179,0.999196125039262),.UNSPECIFIED.);
#3602=B_SPLINE_CURVE_WITH_KNOTS('',3,(#194416,#194417,#194418,#194419,#194420,
#194421,#194422,#194423,#194424,#194425,#194426,#194427),.UNSPECIFIED.,
 .F.,.F.,(4,2,2,2,2,4),(-0.362805520048799,-0.311539184431006,-0.260272848813213,
-0.221419276257677,-0.201992489979909,-0.183884759690453),.UNSPECIFIED.);
#3603=B_SPLINE_CURVE_WITH_KNOTS('',3,(#194444,#194445,#194446,#194447,#194448,
#194449),.UNSPECIFIED.,.F.,.F.,(4,2,4),(0.00418977650820937,0.5,0.999999972774938),
 .UNSPECIFIED.);
#3604=B_SPLINE_CURVE_WITH_KNOTS('',3,(#194451,#194452,#194453,#194454),
 .UNSPECIFIED.,.F.,.F.,(4,4),(0.,1.),.UNSPECIFIED.);
#3605=B_SPLINE_CURVE_WITH_KNOTS('',3,(#194456,#194457,#194458,#194459,#194460,
#194461,#194462,#194463,#194464,#194465,#194466,#194467),.UNSPECIFIED.,
 .F.,.F.,(4,2,2,2,2,4),(-0.140798249969739,-0.13995780941678,-0.106066999798125,
-0.07217619017947,-0.0360880855964363,1.89865975164238E-8),
 .UNSPECIFIED.);
#3606=B_SPLINE_CURVE_WITH_KNOTS('',3,(#194468,#194469,#194470,#194471,#194472,
#194473,#194474,#194475,#194476,#194477,#194478,#194479,#194480),
 .UNSPECIFIED.,.F.,.F.,(4,3,3,3,4),(0.,0.249999999999998,0.37499999999997,
0.499999999999943,0.999751533193665),.UNSPECIFIED.);
#3607=B_SPLINE_CURVE_WITH_KNOTS('',3,(#194497,#194498,#194499,#194500,#194501,
#194502,#194503,#194504,#194505,#194506,#194507,#194508),.UNSPECIFIED.,
 .F.,.F.,(4,1,1,1,1,2,2,4),(3.04646521416607E-7,0.249999999989664,0.374999999984393,
0.43749999998151,0.468749999979963,0.492187499978715,0.499999999978416,
1.),.UNSPECIFIED.);
#3608=B_SPLINE_CURVE_WITH_KNOTS('',3,(#194510,#194511,#194512,#194513),
 .UNSPECIFIED.,.F.,.F.,(4,4),(0.,0.99998386407039),.UNSPECIFIED.);
#3609=B_SPLINE_CURVE_WITH_KNOTS('',3,(#194517,#194518,#194519,#194520),
 .UNSPECIFIED.,.F.,.F.,(4,4),(0.,0.999984488219919),.UNSPECIFIED.);
#3610=B_SPLINE_CURVE_WITH_KNOTS('',3,(#194521,#194522,#194523,#194524,#194525,
#194526,#194527,#194528,#194529,#194530,#194531,#194532),.UNSPECIFIED.,
 .F.,.F.,(4,2,1,1,2,2,4),(1.20258925406745E-5,0.250000000001055,0.375000000001435,
0.437500000001709,0.468750000001587,0.500000000001464,1.),.UNSPECIFIED.);
#3611=B_SPLINE_CURVE_WITH_KNOTS('',3,(#194536,#194537,#194538,#194539,#194540,
#194541),.UNSPECIFIED.,.F.,.F.,(4,2,4),(0.14019579121491,0.15620223006724,
0.158622454992649),.UNSPECIFIED.);
#3612=B_SPLINE_CURVE_WITH_KNOTS('',3,(#194576,#194577,#194578,#194579),
 .UNSPECIFIED.,.F.,.F.,(4,4),(0.,1.),.UNSPECIFIED.);
#3613=B_SPLINE_CURVE_WITH_KNOTS('',3,(#194580,#194581,#194582,#194583),
 .UNSPECIFIED.,.F.,.F.,(4,4),(0.,1.),.UNSPECIFIED.);
#3614=B_SPLINE_CURVE_WITH_KNOTS('',3,(#194587,#194588,#194589,#194590,#194591,
#194592,#194593,#194594,#194595,#194596,#194597),.UNSPECIFIED.,.F.,.F.,
(4,1,1,1,2,2,4),(0.,0.250000000000101,0.375000000000157,0.437500000000195,
0.492187500000228,0.500000000000239,0.999999925579891),.UNSPECIFIED.);
#3615=B_SPLINE_CURVE_WITH_KNOTS('',3,(#194602,#194603,#194604,#194605,#194606,
#194607,#194608,#194609,#194610,#194611,#194612,#194613,#194614,#194615,
#194616,#194617,#194618,#194619,#194620,#194621,#194622,#194623,#194624,
#194625,#194626,#194627,#194628,#194629,#194630,#194631,#194632,#194633,
#194634,#194635,#194636,#194637,#194638,#194639,#194640,#194641,#194642,
#194643,#194644,#194645,#194646,#194647,#194648,#194649,#194650,#194651,
#194652,#194653),.UNSPECIFIED.,.F.,.F.,(4,3,3,3,3,3,3,3,3,3,3,3,3,3,3,3,
3,4),(1.23392653474308E-10,0.0519779082671853,0.105818674875114,0.160753724689452,
0.217510985784302,0.25,0.309038912990674,0.37053405206214,0.43526702603107,
0.5,0.569045916637127,0.6401532064839,0.714543141901814,0.75,0.828807046889288,
0.909395146074284,0.991782176782757,1.),.UNSPECIFIED.);
#3616=B_SPLINE_CURVE_WITH_KNOTS('',3,(#194656,#194657,#194658,#194659),
 .UNSPECIFIED.,.F.,.F.,(4,4),(0.,0.999993096822817),.UNSPECIFIED.);
#3617=B_SPLINE_CURVE_WITH_KNOTS('',3,(#194662,#194663,#194664,#194665,#194666,
#194667,#194668,#194669,#194670,#194671,#194672,#194673,#194674,#194675),
 .UNSPECIFIED.,.F.,.F.,(4,2,2,2,2,2,4),(-0.00532660908000141,0.,0.0153852451499782,
0.0347400482653328,0.0541064805832464,0.0645998267991841,0.0744583250435133),
 .UNSPECIFIED.);
#3618=B_SPLINE_CURVE_WITH_KNOTS('',3,(#194761,#194762,#194763,#194764,#194765,
#194766,#194767,#194768,#194769,#194770,#194771,#194772,#194773,#194774,
#194775,#194776,#194777,#194778,#194779,#194780,#194781,#194782,#194783,
#194784,#194785,#194786,#194787,#194788,#194789,#194790,#194791,#194792,
#194793,#194794,#194795,#194796,#194797,#194798,#194799,#194800),
 .UNSPECIFIED.,.F.,.F.,(4,3,3,3,3,3,3,3,3,3,3,3,3,4),(0.,0.0513371398562165,
0.12917650525038,0.204622130120434,0.279893565717481,0.354201255459719,
0.428527635409625,0.505118435070609,0.58669763722322,0.675540304701012,
0.771958597014586,0.875344492517719,0.98655204179024,0.999999979657021),
 .UNSPECIFIED.);
#3619=B_SPLINE_CURVE_WITH_KNOTS('',3,(#194802,#194803,#194804,#194805,#194806,
#194807),.UNSPECIFIED.,.F.,.F.,(4,2,4),(9.98871322990806E-7,0.00436525579568487,
0.00872843958321552),.UNSPECIFIED.);
#3620=B_SPLINE_CURVE_WITH_KNOTS('',3,(#194809,#194810,#194811,#194812,#194813,
#194814,#194815,#194816,#194817,#194818,#194819,#194820,#194821,#194822),
 .UNSPECIFIED.,.F.,.F.,(4,2,2,2,2,2,4),(9.56614341417161E-7,0.00782993641831817,
0.0163221173694861,0.0353998255613825,0.0616062381660375,0.0887627388180666,
0.0893651822873817),.UNSPECIFIED.);
#3621=B_SPLINE_CURVE_WITH_KNOTS('',3,(#194824,#194825,#194826,#194827,#194828,
#194829,#194830,#194831,#194832,#194833,#194834,#194835,#194836,#194837,
#194838,#194839,#194840,#194841,#194842,#194843,#194844,#194845,#194846,
#194847,#194848,#194849,#194850,#194851,#194852,#194853,#194854,#194855,
#194856,#194857,#194858,#194859,#194860,#194861,#194862,#194863),
 .UNSPECIFIED.,.F.,.F.,(4,3,3,3,3,3,3,3,3,3,3,3,3,4),(0.,0.0602935453436913,
0.166261922327529,0.264777155485777,0.356653055007682,0.441310239865331,
0.519046159803368,0.592028694420357,0.662853495548579,0.733660493763246,
0.805385841572246,0.877277178698845,0.951449491942095,1.),.UNSPECIFIED.);
#3622=B_SPLINE_CURVE_WITH_KNOTS('',3,(#194864,#194865,#194866,#194867,#194868,
#194869,#194870,#194871,#194872,#194873,#194874,#194875,#194876,#194877,
#194878,#194879,#194880,#194881,#194882,#194883,#194884,#194885,#194886,
#194887,#194888,#194889,#194890,#194891,#194892,#194893,#194894,#194895,
#194896,#194897),.UNSPECIFIED.,.F.,.F.,(4,3,3,3,3,3,3,3,3,3,3,4),(8.7560150748352E-14,
0.0881120678612951,0.179662501658838,0.279052390177313,0.389526195088656,
0.5,0.614289278856242,0.715887580032203,0.811647565188238,0.905823782594119,
0.993155441734555,1.),.UNSPECIFIED.);
#3623=B_SPLINE_CURVE_WITH_KNOTS('',3,(#194952,#194953,#194954,#194955,#194956,
#194957,#194958,#194959,#194960,#194961,#194962,#194963,#194964,#194965,
#194966,#194967,#194968,#194969,#194970,#194971,#194972,#194973,#194974,
#194975,#194976,#194977,#194978,#194979,#194980,#194981,#194982,#194983,
#194984,#194985,#194986,#194987,#194988,#194989,#194990,#194991,#194992,
#194993,#194994),.UNSPECIFIED.,.F.,.F.,(4,3,3,3,3,3,3,3,3,3,3,3,3,3,4),
(1.69836511790274E-13,0.0927598133074085,0.182287810758349,0.267385069031858,
0.350191109941763,0.429661368528377,0.500000000000123,0.575189062238446,
0.648718682025546,0.720005142426436,0.750000000000062,0.818311690207581,
0.885315240333196,0.95040857144887,1.),.UNSPECIFIED.);
#3624=B_SPLINE_CURVE_WITH_KNOTS('',3,(#194996,#194997,#194998,#194999,#195000,
#195001,#195002,#195003,#195004,#195005,#195006,#195007,#195008,#195009,
#195010,#195011,#195012,#195013,#195014,#195015,#195016,#195017,#195018,
#195019,#195020,#195021,#195022,#195023,#195024,#195025,#195026),
 .UNSPECIFIED.,.F.,.F.,(4,3,3,3,3,3,3,3,3,3,4),(0.,0.0451074000080946,0.133216357232314,
0.233182639639007,0.341283385474985,0.448465575282108,0.55201087174635,
0.658765603075494,0.773643665544228,0.898623965331059,0.999999702809699),
 .UNSPECIFIED.);
#3625=B_SPLINE_CURVE_WITH_KNOTS('',3,(#195027,#195028,#195029,#195030,#195031,
#195032,#195033,#195034,#195035,#195036,#195037,#195038,#195039,#195040),
 .UNSPECIFIED.,.F.,.F.,(4,2,2,2,2,2,4),(-0.000440697588509409,-4.85468413028139E-9,
0.020664770893961,0.0408852477466239,0.0555509623692241,0.062082245680805,
0.0681066636518818),.UNSPECIFIED.);
#3626=B_SPLINE_CURVE_WITH_KNOTS('',3,(#195041,#195042,#195043,#195044,#195045,
#195046,#195047,#195048,#195049,#195050,#195051,#195052,#195053,#195054,
#195055,#195056,#195057,#195058,#195059,#195060,#195061,#195062,#195063,
#195064,#195065,#195066,#195067,#195068,#195069,#195070,#195071),
 .UNSPECIFIED.,.F.,.F.,(4,3,3,3,3,3,3,3,3,3,4),(9.69371092677242E-9,0.0565727340142557,
0.187746470286134,0.308317374483554,0.420362408202265,0.529038972559644,
0.641532666902675,0.754990440683085,0.859910640001846,0.952385910787457,
1.),.UNSPECIFIED.);
#3627=B_SPLINE_CURVE_WITH_KNOTS('',3,(#195075,#195076,#195077,#195078,#195079,
#195080,#195081,#195082,#195083,#195084,#195085,#195086,#195087,#195088),
 .UNSPECIFIED.,.F.,.F.,(4,2,2,2,2,2,4),(-0.0892627138862956,-0.0886616994232034,
-0.0615749666346152,-0.035377516135324,-0.0163123780789632,-0.00782545283861591,
-9.59878236228562E-7),.UNSPECIFIED.);
#3628=B_SPLINE_CURVE_WITH_KNOTS('',3,(#195154,#195155,#195156,#195157,#195158,
#195159,#195160,#195161,#195162,#195163,#195164,#195165,#195166,#195167,
#195168,#195169,#195170,#195171,#195172,#195173,#195174,#195175,#195176,
#195177,#195178,#195179,#195180,#195181,#195182,#195183,#195184,#195185,
#195186,#195187,#195188,#195189,#195190,#195191,#195192,#195193),
 .UNSPECIFIED.,.F.,.F.,(4,3,3,3,3,3,3,3,3,3,3,3,3,4),(0.,0.051334814528278,
0.129174329144853,0.204620094918358,0.279891668163919,0.35419948816556,
0.428525990687483,0.505116910896641,0.586696237610137,0.675539039158567,
0.771957475775877,0.875343523703883,0.986551230165585,1.),.UNSPECIFIED.);
#3629=B_SPLINE_CURVE_WITH_KNOTS('',3,(#195195,#195196,#195197,#195198,#195199,
#195200,#195201,#195202,#195203,#195204,#195205,#195206,#195207,#195208,
#195209,#195210,#195211,#195212,#195213,#195214,#195215,#195216,#195217,
#195218,#195219,#195220,#195221,#195222,#195223,#195224,#195225,#195226,
#195227,#195228,#195229,#195230,#195231,#195232,#195233,#195234),
 .UNSPECIFIED.,.F.,.F.,(4,3,3,3,3,3,3,3,3,3,3,3,3,4),(1.51261493727853E-8,
0.0602958681054258,0.166266414297001,0.264783652599088,0.356661409522243,
0.44132029479423,0.519057767614356,0.592041755234217,0.66286796422347,0.733676370126968,
0.805403142224027,0.877295902799274,0.951469681287191,1.),.UNSPECIFIED.);
#3630=B_SPLINE_CURVE_WITH_KNOTS('',3,(#195235,#195236,#195237,#195238,#195239,
#195240,#195241,#195242,#195243,#195244,#195245,#195246,#195247,#195248,
#195249,#195250,#195251,#195252,#195253,#195254,#195255,#195256,#195257,
#195258,#195259,#195260,#195261,#195262,#195263,#195264,#195265,#195266,
#195267,#195268),.UNSPECIFIED.,.F.,.F.,(4,3,3,3,3,3,3,3,3,3,3,4),(1.82282621187669E-13,
0.0881084556783127,0.179655264900302,0.279041720991466,0.389520860495733,
0.5,0.614282987397753,0.715872669602402,0.811625071135765,0.905812535567883,
0.99313755178906,1.),.UNSPECIFIED.);
#3631=B_SPLINE_CURVE_WITH_KNOTS('',3,(#195319,#195320,#195321,#195322,#195323,
#195324,#195325,#195326,#195327,#195328,#195329,#195330,#195331,#195332,
#195333,#195334,#195335,#195336,#195337,#195338,#195339,#195340,#195341,
#195342,#195343,#195344,#195345,#195346,#195347,#195348,#195349,#195350,
#195351,#195352,#195353,#195354,#195355,#195356,#195357,#195358,#195359,
#195360,#195361),.UNSPECIFIED.,.F.,.F.,(4,3,3,3,3,3,3,3,3,3,3,3,3,3,4),
(0.,0.0940748739701458,0.185059075769645,0.271877186803174,0.356516211551365,
0.438041817232325,0.499999999999733,0.577583215318727,0.653538883931035,
0.72733673725669,0.749999999999867,0.82100471757301,0.890697783566803,0.958525655507102,
1.),.UNSPECIFIED.);
#3632=B_SPLINE_CURVE_WITH_KNOTS('',3,(#195363,#195364,#195365,#195366,#195367,
#195368,#195369,#195370,#195371,#195372,#195373,#195374,#195375,#195376,
#195377,#195378,#195379,#195380,#195381,#195382,#195383,#195384,#195385,
#195386,#195387,#195388,#195389,#195390),.UNSPECIFIED.,.F.,.F.,(4,3,3,3,
3,3,3,3,3,4),(0.,0.0443686690783009,0.130926907023848,0.226684772142401,
0.332464706578056,0.451015522543945,0.58436120908014,0.732849989443062,
0.895954620372102,0.999999612865523),.UNSPECIFIED.);
#3633=B_SPLINE_CURVE_WITH_KNOTS('',3,(#195391,#195392,#195393,#195394,#195395,
#195396,#195397,#195398,#195399,#195400,#195401,#195402,#195403,#195404),
 .UNSPECIFIED.,.F.,.F.,(4,2,2,2,2,2,4),(-0.00464722448917971,-5.36991573030915E-8,
0.0215498006826664,0.0510436555755108,0.072435278446141,0.0819619004589319,
0.0907492001863105),.UNSPECIFIED.);
#3634=B_SPLINE_CURVE_WITH_KNOTS('',3,(#195405,#195406,#195407,#195408,#195409,
#195410,#195411,#195412,#195413,#195414,#195415,#195416,#195417,#195418,
#195419,#195420,#195421,#195422,#195423,#195424,#195425,#195426,#195427,
#195428,#195429,#195430,#195431,#195432),.UNSPECIFIED.,.F.,.F.,(4,3,3,3,
3,3,3,3,3,4),(9.65281244217056E-9,0.0593755775781981,0.230564152553114,
0.386412519894818,0.526367280085741,0.65079389897831,0.76181667156353,0.862320645393226,
0.953169022684956,1.),.UNSPECIFIED.);
#3635=B_SPLINE_CURVE_WITH_KNOTS('',3,(#195436,#195437,#195438,#195439,#195440,
#195441,#195442,#195443,#195444,#195445,#195446,#195447,#195448,#195449),
 .UNSPECIFIED.,.F.,.F.,(4,2,2,2,2,2,4),(-0.0915998327410634,-0.0909667569028899,
-0.0615728511957201,-0.0353760091245931,-0.0163117202990273,-0.00782514982531496,
-9.59716723966664E-7),.UNSPECIFIED.);
#3636=B_SPLINE_CURVE_WITH_KNOTS('',3,(#195515,#195516,#195517,#195518,#195519,
#195520,#195521,#195522,#195523,#195524,#195525,#195526,#195527,#195528,
#195529,#195530,#195531,#195532,#195533,#195534,#195535,#195536,#195537,
#195538,#195539,#195540,#195541,#195542,#195543,#195544,#195545,#195546,
#195547,#195548,#195549,#195550,#195551,#195552,#195553,#195554),
 .UNSPECIFIED.,.F.,.F.,(4,3,3,3,3,3,3,3,3,3,3,3,3,4),(0.,0.051329138854724,
0.129169119321256,0.204615336612318,0.279887360327651,0.354195625026376,
0.428522572355545,0.505113950920151,0.586693765839709,0.675537099062528,
0.77195611269241,0.875342779332705,0.986551151324421,1.),.UNSPECIFIED.);
#3637=B_SPLINE_CURVE_WITH_KNOTS('',3,(#195556,#195557,#195558,#195559,#195560,
#195561,#195562,#195563,#195564,#195565,#195566,#195567,#195568,#195569,
#195570,#195571,#195572,#195573,#195574,#195575,#195576,#195577,#195578,
#195579,#195580,#195581,#195582,#195583,#195584,#195585,#195586,#195587,
#195588,#195589,#195590,#195591,#195592,#195593,#195594,#195595),
 .UNSPECIFIED.,.F.,.F.,(4,3,3,3,3,3,3,3,3,3,3,3,3,4),(0.,0.0602931257398599,
0.166261742867055,0.264777264255273,0.356653479806932,0.441310990717829,
0.519047236244395,0.592030098575514,0.662855237645796,0.733662592928448,
0.80538831741338,0.877280041944323,0.951452763206325,1.),.UNSPECIFIED.);
#3638=B_SPLINE_CURVE_WITH_KNOTS('',3,(#195596,#195597,#195598,#195599,#195600,
#195601,#195602,#195603,#195604,#195605,#195606,#195607,#195608,#195609,
#195610,#195611,#195612,#195613,#195614,#195615,#195616,#195617,#195618,
#195619,#195620,#195621,#195622,#195623,#195624,#195625,#195626,#195627,
#195628,#195629),.UNSPECIFIED.,.F.,.F.,(4,3,3,3,3,3,3,3,3,3,3,4),(0.,0.0881295584265004,
0.179698483533417,0.279108521189206,0.389592708695189,0.5,0.614291414505278,
0.715911535033738,0.811694581055633,0.905847290527817,0.993202278862909,
1.),.UNSPECIFIED.);
#3639=B_SPLINE_CURVE_WITH_KNOTS('',3,(#195635,#195636,#195637,#195638,#195639,
#195640,#195641,#195642,#195643,#195644,#195645,#195646,#195647,#195648),
 .UNSPECIFIED.,.F.,.F.,(4,2,2,2,2,2,4),(-0.0588944886152407,-0.0537108886135562,
-0.0483389626640052,-0.0372816222975297,-0.0246086728602033,0.,0.000296858826825443),
 .UNSPECIFIED.);
#3640=B_SPLINE_CURVE_WITH_KNOTS('',3,(#195652,#195653,#195654,#195655,#195656,
#195657,#195658,#195659,#195660,#195661,#195662,#195663,#195664,#195665),
 .UNSPECIFIED.,.F.,.F.,(4,2,2,2,2,2,4),(-0.0936549181113478,-0.0933311116417325,
-0.0588570354361204,-0.0371025197736383,-0.0181215319165789,-0.00889962164396624,
-1.00262504186732E-6),.UNSPECIFIED.);
#3641=B_SPLINE_CURVE_WITH_KNOTS('',3,(#195667,#195668,#195669,#195670),
 .UNSPECIFIED.,.F.,.F.,(4,4),(0.287947273447271,0.2965908784199),
 .UNSPECIFIED.);
#3642=B_SPLINE_CURVE_WITH_KNOTS('',3,(#195704,#195705,#195706,#195707),
 .UNSPECIFIED.,.F.,.F.,(4,4),(0.,0.999998866667222),.UNSPECIFIED.);
#3643=B_SPLINE_CURVE_WITH_KNOTS('',3,(#195733,#195734,#195735,#195736,#195737,
#195738,#195739,#195740,#195741,#195742,#195743,#195744,#195745,#195746,
#195747,#195748,#195749,#195750,#195751,#195752,#195753,#195754,#195755,
#195756,#195757,#195758,#195759,#195760,#195761,#195762,#195763,#195764,
#195765,#195766,#195767,#195768,#195769,#195770,#195771,#195772,#195773,
#195774,#195775,#195776,#195777,#195778,#195779,#195780,#195781,#195782,
#195783,#195784,#195785,#195786,#195787,#195788,#195789,#195790,#195791,
#195792,#195793,#195794,#195795,#195796,#195797,#195798,#195799),
 .UNSPECIFIED.,.F.,.F.,(4,3,3,3,3,3,3,3,3,3,3,3,3,3,3,3,3,3,3,3,3,3,4),
(0.154418943179968,0.246854332318149,0.330301097060696,0.41001862690907,
0.48662145874865,0.559704753879933,0.577209471577063,0.580512522580097,
0.582164048081614,0.583815573583131,0.590421675589198,0.603633879601412,
0.630058287627441,0.682907103680749,0.731338893466146,0.77786916161157,
0.788604735787318,0.829957328029487,0.869831017788922,0.907910254998341,
0.945062011806342,0.98107560381558,0.999999999983466),.UNSPECIFIED.);
#3644=B_SPLINE_CURVE_WITH_KNOTS('',3,(#195803,#195804,#195805,#195806,#195807,
#195808,#195809,#195810,#195811,#195812,#195813,#195814,#195815,#195816),
 .UNSPECIFIED.,.F.,.F.,(4,2,2,2,2,2,4),(-0.000327254987860481,0.,0.0347634911158661,
0.0567055197406851,0.0758502620488318,0.0851512712936213,0.094126208560742),
 .UNSPECIFIED.);
#3645=B_SPLINE_CURVE_WITH_KNOTS('',3,(#195818,#195819,#195820,#195821),
 .UNSPECIFIED.,.F.,.F.,(4,4),(-0.296590879462966,-0.287947261897548),
 .UNSPECIFIED.);
#3646=B_SPLINE_CURVE_WITH_KNOTS('',3,(#195825,#195826,#195827,#195828,#195829,
#195830,#195831,#195832,#195833,#195834,#195835,#195836,#195837,#195838),
 .UNSPECIFIED.,.F.,.F.,(4,2,2,2,2,2,4),(1.00170114901268E-6,0.00889961680076385,
0.0181215225965453,0.0371024943504996,0.0588569905747616,0.0987865666919387,
0.0992232207268272),.UNSPECIFIED.);
#3647=B_SPLINE_CURVE_WITH_KNOTS('',3,(#195843,#195844,#195845,#195846),
 .UNSPECIFIED.,.F.,.F.,(4,4),(9.5784995510755E-7,0.999990464723596),
 .UNSPECIFIED.);
#3648=B_SPLINE_CURVE_WITH_KNOTS('',3,(#195850,#195851,#195852,#195853),
 .UNSPECIFIED.,.F.,.F.,(4,4),(0.,1.),.UNSPECIFIED.);
#3649=B_SPLINE_CURVE_WITH_KNOTS('',3,(#195860,#195861,#195862,#195863),
 .UNSPECIFIED.,.F.,.F.,(4,4),(0.,1.),.UNSPECIFIED.);
#3650=B_SPLINE_CURVE_WITH_KNOTS('',3,(#195865,#195866,#195867,#195868),
 .UNSPECIFIED.,.F.,.F.,(4,4),(0.296657366375962,0.31294138248473),
 .UNSPECIFIED.);
#3651=B_SPLINE_CURVE_WITH_KNOTS('',3,(#195872,#195873,#195874,#195875,#195876,
#195877),.UNSPECIFIED.,.F.,.F.,(4,2,4),(3.56143886053121E-7,0.0367169070454915,
0.0496055423304534),.UNSPECIFIED.);
#3652=B_SPLINE_CURVE_WITH_KNOTS('',3,(#195882,#195883,#195884,#195885),
 .UNSPECIFIED.,.F.,.F.,(4,4),(0.,1.),.UNSPECIFIED.);
#3653=B_SPLINE_CURVE_WITH_KNOTS('',3,(#195889,#195890,#195891,#195892,#195893,
#195894),.UNSPECIFIED.,.F.,.F.,(4,2,4),(-0.0496060352426893,-0.0367169067554283,
-3.55017199971108E-7),.UNSPECIFIED.);
#3654=B_SPLINE_CURVE_WITH_KNOTS('',3,(#195901,#195902,#195903,#195904),
 .UNSPECIFIED.,.F.,.F.,(4,4),(0.,1.),.UNSPECIFIED.);
#3655=B_SPLINE_CURVE_WITH_KNOTS('',3,(#195908,#195909,#195910,#195911,#195912,
#195913),.UNSPECIFIED.,.F.,.F.,(4,2,4),(7.37558312709803E-8,0.0367168336742103,
0.0496054493202486),.UNSPECIFIED.);
#3656=B_SPLINE_CURVE_WITH_KNOTS('',3,(#195919,#195920,#195921,#195922,#195923,
#195924,#195925,#195926,#195927,#195928),.UNSPECIFIED.,.F.,.F.,(4,2,2,2,
4),(8.13013019318477E-8,0.25,0.5,0.75,1.),.UNSPECIFIED.);
#3657=B_SPLINE_CURVE_WITH_KNOTS('',3,(#195930,#195931,#195932,#195933,#195934,
#195935,#195936,#195937,#195938,#195939,#195940,#195941,#195942,#195943,
#195944,#195945,#195946,#195947,#195948,#195949,#195950,#195951,#195952,
#195953,#195954,#195955,#195956,#195957,#195958,#195959,#195960,#195961,
#195962,#195963,#195964,#195965,#195966,#195967,#195968,#195969,#195970,
#195971,#195972,#195973,#195974,#195975,#195976,#195977,#195978,#195979,
#195980,#195981,#195982,#195983,#195984,#195985,#195986,#195987,#195988,
#195989,#195990,#195991,#195992,#195993,#195994,#195995,#195996,#195997,
#195998,#195999,#196000,#196001,#196002,#196003,#196004,#196005,#196006,
#196007,#196008,#196009,#196010,#196011,#196012,#196013,#196014,#196015,
#196016,#196017,#196018,#196019,#196020,#196021,#196022,#196023,#196024,
#196025,#196026,#196027,#196028,#196029,#196030,#196031,#196032,#196033,
#196034,#196035),.UNSPECIFIED.,.F.,.F.,(4,3,3,3,3,3,3,3,3,3,3,3,3,3,3,3,
3,3,3,3,3,3,3,3,3,3,3,3,3,3,3,3,3,3,3,4),(3.06370502441007E-8,0.0726056008535659,
0.125000000001663,0.187500000002475,0.212587642592805,0.238017683955874,
0.250000000003287,0.319947434936776,0.375000000004793,0.437500000005537,
0.468750000005959,0.48437500000616,0.493577981341168,0.500000000006361,
0.582815441859202,0.62500000000837,0.68750000000947,0.718750000010147,0.734375000010621,
0.742187500011002,0.746093750011291,0.749503620886764,0.75000000001158,
0.772887179195471,0.796235722748786,0.812500000008016,0.83700300177049,
0.843750000006328,0.85937500000548,0.867187500005103,0.8725996125876,0.875000000004726,
0.906775495107415,0.939431344133992,0.973562647834819,0.999999999999975),
 .UNSPECIFIED.);
#3658=B_SPLINE_CURVE_WITH_KNOTS('',3,(#196038,#196039,#196040,#196041,#196042,
#196043,#196044,#196045,#196046,#196047,#196048,#196049,#196050,#196051,
#196052,#196053,#196054,#196055,#196056,#196057,#196058,#196059,#196060,
#196061,#196062,#196063,#196064,#196065,#196066,#196067,#196068,#196069,
#196070,#196071,#196072,#196073,#196074,#196075,#196076,#196077,#196078,
#196079,#196080,#196081,#196082,#196083,#196084,#196085,#196086,#196087,
#196088,#196089,#196090,#196091,#196092,#196093,#196094,#196095,#196096,
#196097,#196098,#196099,#196100,#196101,#196102,#196103,#196104,#196105,
#196106,#196107,#196108,#196109,#196110,#196111,#196112,#196113,#196114,
#196115,#196116,#196117,#196118,#196119,#196120,#196121,#196122,#196123,
#196124,#196125,#196126,#196127,#196128,#196129,#196130,#196131,#196132,
#196133,#196134,#196135,#196136,#196137,#196138,#196139,#196140),
 .UNSPECIFIED.,.F.,.F.,(4,3,3,3,3,3,3,3,3,3,3,3,3,3,3,3,3,3,3,3,3,3,3,3,
3,3,3,3,3,3,3,3,3,3,4),(0.,0.0799270705469482,0.125000000000753,0.187500000001145,
0.214740481310192,0.241520047912645,0.250000000001536,0.318909273211947,
0.37500000000232,0.437500000002731,0.468750000002929,0.48437500000302,0.494261546358365,
0.50000000000311,0.552305823556301,0.602241801724594,0.625000000002883,
0.673483439779722,0.687500000002743,0.718750000002603,0.734375000002533,
0.750000000002463,0.79983995995454,0.812500000002076,0.843750000001983,
0.85156250000192,0.856647189366862,0.859375000001856,0.875000000001658,
0.899339344425942,0.924135664143834,0.949457821641619,0.951981843456836,
0.978001718150458,0.999999999999947),.UNSPECIFIED.);
#3659=B_SPLINE_CURVE_WITH_KNOTS('',3,(#196143,#196144,#196145,#196146,#196147,
#196148,#196149,#196150,#196151,#196152,#196153,#196154,#196155,#196156,
#196157,#196158,#196159,#196160,#196161,#196162,#196163,#196164,#196165,
#196166,#196167,#196168,#196169,#196170,#196171,#196172,#196173,#196174,
#196175,#196176,#196177,#196178,#196179,#196180,#196181,#196182,#196183,
#196184,#196185,#196186,#196187,#196188,#196189,#196190,#196191,#196192,
#196193,#196194,#196195,#196196,#196197,#196198,#196199,#196200,#196201,
#196202,#196203,#196204,#196205,#196206,#196207,#196208,#196209,#196210,
#196211,#196212,#196213,#196214,#196215,#196216,#196217,#196218,#196219,
#196220,#196221),.UNSPECIFIED.,.F.,.F.,(4,3,3,3,3,3,3,3,3,3,3,3,3,3,3,3,
3,3,3,3,3,3,3,3,3,3,4),(0.,0.0326923406254634,0.0625000000000625,0.0937500000001009,
0.109375000000122,0.117187499999995,0.123368048897131,0.124999999999867,
0.187499999999776,0.246840332211548,0.249999999999684,0.305387345490624,
0.3604173659222,0.374999999999501,0.430472358921234,0.43749999999941,0.462938811661359,
0.488642476374472,0.499999999999318,0.570920247363758,0.624999999999483,
0.666751218713029,0.709465918045192,0.749999999999647,0.830730008265618,
0.915365004132798,0.999999999999977),.UNSPECIFIED.);
#3660=B_SPLINE_CURVE_WITH_KNOTS('',3,(#196226,#196227,#196228,#196229,#196230,
#196231,#196232,#196233,#196234,#196235,#196236,#196237,#196238,#196239,
#196240,#196241,#196242,#196243,#196244,#196245,#196246,#196247,#196248,
#196249,#196250,#196251,#196252,#196253,#196254,#196255,#196256,#196257,
#196258,#196259,#196260,#196261,#196262,#196263,#196264,#196265,#196266,
#196267,#196268,#196269,#196270,#196271,#196272,#196273,#196274,#196275,
#196276,#196277,#196278,#196279,#196280,#196281,#196282,#196283,#196284,
#196285,#196286,#196287,#196288,#196289,#196290,#196291,#196292,#196293,
#196294,#196295,#196296,#196297,#196298,#196299,#196300,#196301,#196302,
#196303,#196304,#196305,#196306,#196307,#196308,#196309,#196310),
 .UNSPECIFIED.,.F.,.F.,(4,3,3,3,3,3,3,3,3,3,3,3,3,3,3,3,3,3,3,3,3,3,3,3,
3,3,3,3,4),(0.,0.0471356191521072,0.0938000958610496,0.138640018613878,
0.182063001751685,0.223297053174365,0.250000000000204,0.287960370708975,
0.32477189718876,0.360109553617816,0.37500000000013,0.386489293833041,0.398418431855312,
0.406250000000112,0.437500000000093,0.47938882903228,0.500000000000267,
0.544827538111875,0.591799011186594,0.625000000000884,0.633456685110841,
0.640625000000831,0.656250000000777,0.687500000000646,0.75000000000049,
0.808238047943536,0.872900392675974,0.947500681915332,0.995326583239428),
 .UNSPECIFIED.);
#3661=B_SPLINE_CURVE_WITH_KNOTS('',3,(#196327,#196328,#196329,#196330),
 .UNSPECIFIED.,.F.,.F.,(4,4),(0.,0.999996529043451),.UNSPECIFIED.);
#3662=B_SPLINE_CURVE_WITH_KNOTS('',3,(#196335,#196336,#196337,#196338),
 .UNSPECIFIED.,.F.,.F.,(4,4),(0.,1.),.UNSPECIFIED.);
#3663=B_SPLINE_CURVE_WITH_KNOTS('',3,(#196342,#196343,#196344,#196345,#196346,
#196347),.UNSPECIFIED.,.F.,.F.,(4,2,4),(-0.0496056873020047,-0.0367168958488144,
-3.13046666658434E-7),.UNSPECIFIED.);
#3664=B_SPLINE_CURVE_WITH_KNOTS('',3,(#196354,#196355,#196356,#196357),
 .UNSPECIFIED.,.F.,.F.,(4,4),(0.,1.),.UNSPECIFIED.);
#3665=B_SPLINE_CURVE_WITH_KNOTS('',3,(#196361,#196362,#196363,#196364,#196365,
#196366),.UNSPECIFIED.,.F.,.F.,(4,2,4),(-0.602377239071833,-0.565403627480617,
-0.552760178066105),.UNSPECIFIED.);
#3666=B_SPLINE_CURVE_WITH_KNOTS('',3,(#196369,#196370,#196371,#196372,#196373,
#196374,#196375,#196376,#196377,#196378,#196379,#196380,#196381,#196382,
#196383,#196384,#196385,#196386,#196387,#196388,#196389,#196390,#196391,
#196392,#196393,#196394,#196395,#196396,#196397,#196398,#196399,#196400,
#196401,#196402,#196403,#196404,#196405,#196406,#196407,#196408,#196409,
#196410,#196411,#196412,#196413,#196414,#196415,#196416,#196417,#196418,
#196419,#196420,#196421,#196422,#196423,#196424,#196425,#196426,#196427,
#196428,#196429,#196430,#196431,#196432,#196433,#196434,#196435,#196436,
#196437,#196438,#196439,#196440,#196441,#196442,#196443,#196444,#196445,
#196446,#196447,#196448,#196449,#196450,#196451,#196452,#196453,#196454,
#196455,#196456,#196457,#196458,#196459,#196460,#196461,#196462,#196463,
#196464,#196465,#196466,#196467,#196468,#196469,#196470,#196471),
 .UNSPECIFIED.,.F.,.F.,(4,3,3,3,3,3,3,3,3,3,3,3,3,3,3,3,3,3,3,3,3,3,3,3,
3,3,3,3,3,3,3,3,3,3,4),(0.,0.0799270550229343,0.125000000000703,0.187500000001104,
0.214740347234851,0.241519776189496,0.250000000001504,0.318909197664431,
0.375000000002434,0.437500000002806,0.468750000003002,0.484375000003113,
0.494261608512925,0.500000000003224,0.552305885358349,0.602241929307647,
0.625000000002749,0.673483623535457,0.687500000002392,0.718750000002104,
0.73437500000196,0.750000000001816,0.799839898639034,0.812500000001253,
0.84375000000098,0.851562500000908,0.856647091140691,0.859375000000835,
0.875000000000702,0.899339648440971,0.92413610742154,0.949458779556396,
0.952122416492064,0.9781423010279,0.999999999999839),.UNSPECIFIED.);
#3667=B_SPLINE_CURVE_WITH_KNOTS('',3,(#196474,#196475,#196476,#196477,#196478,
#196479,#196480,#196481,#196482,#196483,#196484,#196485,#196486,#196487,
#196488,#196489,#196490,#196491,#196492,#196493,#196494,#196495,#196496,
#196497,#196498,#196499,#196500,#196501,#196502,#196503,#196504,#196505,
#196506,#196507,#196508,#196509,#196510,#196511,#196512,#196513,#196514,
#196515,#196516,#196517,#196518,#196519,#196520,#196521,#196522,#196523,
#196524,#196525,#196526,#196527,#196528,#196529,#196530,#196531,#196532,
#196533,#196534,#196535,#196536,#196537,#196538,#196539,#196540,#196541,
#196542,#196543,#196544,#196545,#196546,#196547,#196548,#196549),
 .UNSPECIFIED.,.F.,.F.,(4,3,3,3,3,3,3,3,3,3,3,3,3,3,3,3,3,3,3,3,3,3,3,3,
3,4),(1.33261433457481E-13,0.032694233718316,0.0625000000001547,0.0937500000002334,
0.109375000000273,0.117187500000266,0.123368030277651,0.12500000000026,
0.187500000000243,0.250000000000225,0.305379851820074,0.360058383240935,
0.375000000000191,0.430469651379663,0.437500000000146,0.462936691483719,
0.488638237506584,0.500000000000102,0.570921449877001,0.625000000000013,
0.666748732888284,0.709460908323849,0.749999999999924,0.830731348035614,
0.915365674017784,0.999999999999954),.UNSPECIFIED.);
#3668=B_SPLINE_CURVE_WITH_KNOTS('',3,(#196553,#196554,#196555,#196556),
 .UNSPECIFIED.,.F.,.F.,(4,4),(0.280373564178623,0.296657360008395),
 .UNSPECIFIED.);
#3669=B_SPLINE_CURVE_WITH_KNOTS('',3,(#196558,#196559,#196560,#196561),
 .UNSPECIFIED.,.F.,.F.,(4,4),(0.,1.),.UNSPECIFIED.);
#3670=B_SPLINE_CURVE_WITH_KNOTS('',3,(#196565,#196566,#196567,#196568,#196569,
#196570),.UNSPECIFIED.,.F.,.F.,(4,2,4),(0.552760165665654,0.565403158939981,
0.602376689758211),.UNSPECIFIED.);
#3671=B_SPLINE_CURVE_WITH_KNOTS('',3,(#196574,#196575,#196576,#196577,#196578,
#196579,#196580,#196581,#196582,#196583,#196584,#196585,#196586,#196587,
#196588,#196589,#196590,#196591,#196592,#196593,#196594,#196595,#196596,
#196597,#196598,#196599,#196600,#196601,#196602,#196603,#196604,#196605,
#196606,#196607,#196608,#196609,#196610),.UNSPECIFIED.,.F.,.F.,(4,3,3,3,
3,3,3,3,3,3,3,3,4),(0.,0.0446208730607879,0.119617344739466,0.194537537468293,
0.268613753395779,0.34257957121729,0.418656717216815,0.499925432964697,
0.589165112581911,0.686610159841036,0.791620755734454,0.905603016223335,
0.999999981846544),.UNSPECIFIED.);
#3672=B_SPLINE_CURVE_WITH_KNOTS('',3,(#196720,#196721,#196722,#196723,#196724,
#196725,#196726,#196727,#196728,#196729,#196730,#196731,#196732,#196733,
#196734,#196735,#196736,#196737,#196738,#196739,#196740,#196741,#196742,
#196743,#196744,#196745,#196746,#196747,#196748,#196749,#196750,#196751,
#196752,#196753,#196754,#196755,#196756,#196757,#196758,#196759,#196760,
#196761,#196762,#196763,#196764,#196765,#196766,#196767,#196768,#196769,
#196770,#196771),.UNSPECIFIED.,.F.,.F.,(4,3,3,3,3,3,3,3,3,3,3,3,3,3,3,3,
3,4),(2.320215441223E-14,0.0543393874615516,0.108702305913912,0.163119825881641,
0.217853363021546,0.25,0.3125,0.373923373816639,0.43696168690832,0.5,0.569222239091467,
0.640451659588061,0.714941291466759,0.75,0.826950438992848,0.906460184983977,
0.989666035919122,0.999999999999861),.UNSPECIFIED.);
#3673=B_SPLINE_CURVE_WITH_KNOTS('',3,(#196773,#196774,#196775,#196776,#196777,
#196778,#196779,#196780,#196781,#196782,#196783,#196784,#196785,#196786,
#196787,#196788,#196789,#196790,#196791,#196792,#196793,#196794,#196795,
#196796,#196797,#196798,#196799,#196800,#196801,#196802,#196803,#196804,
#196805,#196806,#196807,#196808,#196809,#196810,#196811,#196812),
 .UNSPECIFIED.,.F.,.F.,(4,3,3,3,3,3,3,3,3,3,3,3,3,4),(0.,0.0424367860284433,
0.114201321186543,0.185808767951648,0.256534877388378,0.32708935289145,
0.399596978560516,0.476993997699075,0.561924602118699,0.654611153555534,
0.754451588219197,0.862797832488816,0.981890796570542,1.),.UNSPECIFIED.);
#3674=B_SPLINE_CURVE_WITH_KNOTS('',3,(#196814,#196815,#196816,#196817,#196818,
#196819,#196820,#196821,#196822,#196823,#196824,#196825,#196826,#196827,
#196828),.UNSPECIFIED.,.F.,.F.,(4,1,2,2,2,2,2,4),(-0.00315032714796203,
-0.00157988827716847,-3.64577114595789E-8,0.0226561993477885,0.0517533085485701,
0.072856215903477,0.0822543455679028,0.0909231860516555),.UNSPECIFIED.);
#3675=B_SPLINE_CURVE_WITH_KNOTS('',3,(#196829,#196830,#196831,#196832,#196833,
#196834),.UNSPECIFIED.,.F.,.F.,(4,2,4),(1.02347357181067E-6,0.00436399149613366,
0.0087280133691851),.UNSPECIFIED.);
#3676=B_SPLINE_CURVE_WITH_KNOTS('',3,(#196843,#196844,#196845,#196846,#196847,
#196848,#196849,#196850,#196851,#196852,#196853,#196854,#196855,#196856,
#196857,#196858,#196859,#196860,#196861,#196862,#196863,#196864,#196865,
#196866,#196867,#196868,#196869,#196870,#196871,#196872,#196873,#196874,
#196875,#196876,#196877,#196878,#196879,#196880,#196881,#196882,#196883,
#196884,#196885,#196886,#196887,#196888,#196889,#196890,#196891,#196892,
#196893,#196894,#196895,#196896,#196897,#196898,#196899,#196900,#196901,
#196902,#196903,#196904,#196905,#196906,#196907,#196908,#196909,#196910,
#196911,#196912,#196913,#196914,#196915,#196916,#196917,#196918,#196919,
#196920,#196921,#196922,#196923,#196924),.UNSPECIFIED.,.F.,.F.,(4,3,3,3,
3,3,3,3,3,3,3,3,3,3,3,3,3,3,3,3,3,3,3,3,3,3,3,4),(3.85907057809299E-14,
0.0780862321780764,0.154605149091953,0.222612846595236,0.249999999999927,
0.320076148218402,0.374999999999905,0.437499999999894,0.468749999999862,
0.484374999999822,0.494042152767526,0.499999999999783,0.588870870927656,
0.624999999999667,0.687499999999571,0.718749999999518,0.734437689605528,
0.749999999999464,0.806705645231657,0.812499999999306,0.843749999999272,
0.859374999999209,0.867187499999246,0.873369285571067,0.874999999999283,
0.932235857051055,0.991337783647615,0.999924820686736),.UNSPECIFIED.);
#3677=B_SPLINE_CURVE_WITH_KNOTS('',3,(#196954,#196955,#196956,#196957,#196958,
#196959,#196960,#196961,#196962,#196963,#196964),.UNSPECIFIED.,.F.,.F.,
(4,1,1,1,2,2,4),(3.63164932939976E-7,0.250000000000155,0.375000000000232,
0.437500000000272,0.492187500000304,0.500000000000312,1.),.UNSPECIFIED.);
#3678=B_SPLINE_CURVE_WITH_KNOTS('',3,(#196979,#196980,#196981,#196982,#196983,
#196984),.UNSPECIFIED.,.F.,.F.,(4,2,4),(5.97626323506825E-7,0.5,1.),
 .UNSPECIFIED.);
#3679=B_SPLINE_CURVE_WITH_KNOTS('',3,(#196988,#196989,#196990,#196991),
 .UNSPECIFIED.,.F.,.F.,(4,4),(0.,1.),.UNSPECIFIED.);
#3680=B_SPLINE_CURVE_WITH_KNOTS('',3,(#196993,#196994,#196995,#196996),
 .UNSPECIFIED.,.F.,.F.,(4,4),(0.000717080529990139,1.),.UNSPECIFIED.);
#3681=B_SPLINE_CURVE_WITH_KNOTS('',3,(#196998,#196999,#197000,#197001),
 .UNSPECIFIED.,.F.,.F.,(4,4),(0.,1.),.UNSPECIFIED.);
#3682=B_SPLINE_CURVE_WITH_KNOTS('',3,(#197003,#197004,#197005,#197006),
 .UNSPECIFIED.,.F.,.F.,(4,4),(0.,0.999999991076222),.UNSPECIFIED.);
#3683=B_SPLINE_CURVE_WITH_KNOTS('',3,(#197043,#197044,#197045,#197046,#197047,
#197048),.UNSPECIFIED.,.F.,.F.,(4,2,4),(-0.0446279765789338,-0.0238663058730653,
-1.28993077129679E-6),.UNSPECIFIED.);
#3684=B_SPLINE_CURVE_WITH_KNOTS('',3,(#197050,#197051,#197052,#197053,#197054,
#197055),.UNSPECIFIED.,.F.,.F.,(4,2,4),(9.99997589717179E-7,0.0116544347337297,
0.025741424352743),.UNSPECIFIED.);
#3685=B_SPLINE_CURVE_WITH_KNOTS('',3,(#197056,#197057,#197058,#197059,#197060,
#197061,#197062,#197063),.UNSPECIFIED.,.F.,.F.,(4,2,2,4),(-0.000409501268031511,
-1.7534597803251E-8,0.0137485604574147,0.0228870351717101),
 .UNSPECIFIED.);
#3686=B_SPLINE_CURVE_WITH_KNOTS('',3,(#197084,#197085,#197086,#197087,#197088,
#197089,#197090,#197091,#197092,#197093),.UNSPECIFIED.,.F.,.F.,(4,3,3,4),
(0.,0.388521395294487,0.775905279409831,1.),.UNSPECIFIED.);
#3687=B_SPLINE_CURVE_WITH_KNOTS('',3,(#197096,#197097,#197098,#197099,#197100,
#197101,#197102,#197103,#197104,#197105,#197106,#197107,#197108,#197109),
 .UNSPECIFIED.,.F.,.F.,(4,2,2,2,2,2,4),(-0.0797057414750272,-0.074380146900162,
-0.0589606636967849,-0.0396084781810412,-0.0202474372649416,-0.00981051117852843,
-1.61402763373451E-6),.UNSPECIFIED.);
#3688=B_SPLINE_CURVE_WITH_KNOTS('',3,(#197113,#197114,#197115,#197116,#197117,
#197118,#197119,#197120,#197121,#197122,#197123,#197124,#197125,#197126,
#197127,#197128,#197129,#197130,#197131,#197132,#197133,#197134,#197135,
#197136,#197137,#197138,#197139,#197140,#197141,#197142,#197143,#197144,
#197145,#197146,#197147,#197148,#197149,#197150,#197151,#197152,#197153,
#197154,#197155),.UNSPECIFIED.,.F.,.F.,(4,3,3,3,3,3,3,3,3,3,3,3,3,3,4),
(6.05130821853288E-10,0.0670723007114454,0.135307279982391,0.205486244722056,
0.250000000000022,0.323237348155858,0.397924331924647,0.474877212677106,
0.500000000000043,0.580295162991628,0.662767712419242,0.749044776922323,
0.837567434670263,0.930061476194607,0.999998716868666),.UNSPECIFIED.);
#3689=B_SPLINE_CURVE_WITH_KNOTS('',3,(#197168,#197169,#197170,#197171),
 .UNSPECIFIED.,.F.,.F.,(4,4),(0.477870300246628,0.496287749005584),
 .UNSPECIFIED.);
#3690=B_SPLINE_CURVE_WITH_KNOTS('',3,(#197176,#197177,#197178,#197179,#197180,
#197181,#197182,#197183,#197184,#197185,#197186,#197187,#197188,#197189,
#197190,#197191),.UNSPECIFIED.,.F.,.F.,(4,3,3,3,3,4),(0.,0.21259870015812,
0.425166439205678,0.637722389456714,0.850320532519075,0.999998463197497),
 .UNSPECIFIED.);
#3691=B_SPLINE_CURVE_WITH_KNOTS('',3,(#197192,#197193,#197194,#197195,#197196,
#197197,#197198,#197199,#197200,#197201,#197202,#197203),.UNSPECIFIED.,
 .F.,.F.,(4,2,2,2,2,4),(-0.000595180936564213,0.,0.0537076507881586,0.101524317521034,
0.136862173332218,0.165499059091515),.UNSPECIFIED.);
#3692=B_SPLINE_CURVE_WITH_KNOTS('',3,(#197205,#197206,#197207,#197208,#197209,
#197210),.UNSPECIFIED.,.F.,.F.,(4,2,4),(0.138801854586059,0.569400927293029,
1.),.UNSPECIFIED.);
#3693=B_SPLINE_CURVE_WITH_KNOTS('',3,(#197211,#197212,#197213,#197214),
 .UNSPECIFIED.,.F.,.F.,(4,4),(0.000735036676743384,0.138801854586059),
 .UNSPECIFIED.);
#3694=B_SPLINE_CURVE_WITH_KNOTS('',3,(#197242,#197243,#197244,#197245,#197246,
#197247,#197248,#197249,#197250,#197251,#197252,#197253,#197254,#197255),
 .UNSPECIFIED.,.F.,.F.,(4,2,2,2,2,2,4),(-0.079705002470032,-0.0743794035521024,
-0.0589877402278414,-0.0396363555116375,-0.0202740405798051,-0.00982314519551812,
-1.3410138213239E-6),.UNSPECIFIED.);
#3695=B_SPLINE_CURVE_WITH_KNOTS('',3,(#197257,#197258,#197259,#197260,#197261,
#197262,#197263,#197264,#197265,#197266,#197267,#197268,#197269),
 .UNSPECIFIED.,.F.,.F.,(4,3,3,3,4),(3.21652727561307E-6,0.32855857879682,
0.5,0.829447098954941,1.),.UNSPECIFIED.);
#3696=B_SPLINE_CURVE_WITH_KNOTS('',3,(#197270,#197271,#197272,#197273,#197274,
#197275,#197276,#197277,#197278,#197279,#197280,#197281,#197282,#197283,
#197284,#197285,#197286,#197287,#197288,#197289,#197290,#197291,#197292,
#197293,#197294,#197295,#197296,#197297,#197298,#197299,#197300,#197301,
#197302,#197303,#197304,#197305,#197306,#197307,#197308,#197309,#197310,
#197311,#197312,#197313,#197314,#197315,#197316,#197317,#197318,#197319,
#197320,#197321,#197322,#197323,#197324,#197325,#197326,#197327,#197328,
#197329,#197330,#197331,#197332,#197333,#197334,#197335,#197336,#197337,
#197338,#197339,#197340,#197341,#197342),.UNSPECIFIED.,.F.,.F.,(4,3,3,3,
3,3,3,3,3,3,3,3,3,3,3,3,3,3,3,3,3,3,3,3,4),(3.27505852392365E-13,0.0357187086421032,
0.0624999999982047,0.093749999997289,0.109374999996831,0.124999999996373,
0.164128452148315,0.18749999999457,0.218749999993914,0.234374999993906,
0.243459027507139,0.249999999993898,0.316539862004394,0.374999999994926,
0.416748133899503,0.459739728746788,0.499999999995953,0.566096591978048,
0.632554707187912,0.700042550496962,0.717950272820709,0.749999999997977,
0.837203749381214,0.924694767978016,0.99999997626452),.UNSPECIFIED.);
#3697=B_SPLINE_CURVE_WITH_KNOTS('',3,(#197346,#197347,#197348,#197349,#197350,
#197351,#197352,#197353,#197354,#197355,#197356,#197357,#197358,#197359,
#197360,#197361,#197362,#197363,#197364,#197365,#197366,#197367,#197368,
#197369,#197370,#197371,#197372,#197373,#197374,#197375,#197376,#197377,
#197378,#197379,#197380,#197381,#197382,#197383,#197384,#197385,#197386,
#197387,#197388,#197389,#197390,#197391,#197392,#197393,#197394),
 .UNSPECIFIED.,.F.,.F.,(4,3,3,3,3,3,3,3,3,3,3,3,3,3,3,3,4),(4.0295571851043E-10,
0.0572956644292004,0.116488246910494,0.176839043578722,0.238930295541205,
0.25,0.314986465879268,0.381450061922116,0.450485822780218,0.5,0.573291412311187,
0.648623252795239,0.727158354246796,0.75,0.833115743950734,0.92031392775368,
0.999999133344494),.UNSPECIFIED.);
#3698=B_SPLINE_CURVE_WITH_KNOTS('',3,(#197398,#197399,#197400,#197401,#197402,
#197403,#197404,#197405,#197406,#197407,#197408,#197409,#197410,#197411,
#197412,#197413,#197414,#197415,#197416,#197417,#197418,#197419,#197420,
#197421,#197422,#197423,#197424,#197425,#197426,#197427,#197428),
 .UNSPECIFIED.,.F.,.F.,(4,3,3,3,3,3,3,3,3,3,4),(3.812506333821E-10,0.0998376764421264,
0.199878257331595,0.299729339420456,0.399864669710228,0.5,0.599749035790785,
0.699811776843089,0.799570049568388,0.899785024784194,1.),.UNSPECIFIED.);
#3699=B_SPLINE_CURVE_WITH_KNOTS('',3,(#197527,#197528,#197529,#197530,#197531,
#197532,#197533,#197534,#197535,#197536,#197537,#197538,#197539,#197540,
#197541,#197542,#197543,#197544,#197545,#197546,#197547,#197548,#197549,
#197550,#197551,#197552,#197553,#197554,#197555,#197556,#197557,#197558,
#197559,#197560,#197561,#197562,#197563,#197564,#197565,#197566,#197567,
#197568,#197569,#197570,#197571,#197572,#197573,#197574,#197575,#197576,
#197577,#197578),.UNSPECIFIED.,.F.,.F.,(4,3,3,3,3,3,3,3,3,3,3,3,3,3,3,3,
3,4),(0.,0.0560734712342084,0.1121331376742,0.168228293273836,0.224590597668557,
0.25,0.3125,0.374941719118383,0.438787458103338,0.5,0.570745702677336,0.643435340655602,
0.71928538343681,0.75,0.827989606926318,0.908579786890892,0.992902259695271,
0.99999999999996),.UNSPECIFIED.);
#3700=B_SPLINE_CURVE_WITH_KNOTS('',3,(#197580,#197581,#197582,#197583,#197584,
#197585,#197586,#197587,#197588,#197589,#197590,#197591,#197592,#197593,
#197594,#197595,#197596,#197597,#197598,#197599,#197600,#197601,#197602,
#197603,#197604,#197605,#197606,#197607,#197608,#197609,#197610,#197611,
#197612,#197613,#197614,#197615,#197616,#197617,#197618,#197619),
 .UNSPECIFIED.,.F.,.F.,(4,3,3,3,3,3,3,3,3,3,3,3,3,4),(0.,0.0424526163154751,
0.11422056012456,0.185831345751771,0.25656056831644,0.327118062942322,0.399628902372508,
0.477029669044505,0.561964691920414,0.654656164216851,0.75450214915289,
0.862855018306349,0.981955984093231,0.999997178581468),.UNSPECIFIED.);
#3701=B_SPLINE_CURVE_WITH_KNOTS('',3,(#197620,#197621,#197622,#197623,#197624,
#197625,#197626,#197627,#197628,#197629,#197630,#197631,#197632,#197633,
#197634,#197635,#197636,#197637,#197638,#197639,#197640,#197641),
 .UNSPECIFIED.,.F.,.F.,(4,2,2,2,1,1,2,2,2,2,2,4),(0.000104834913756817,
0.124999999995769,0.187499999993932,0.218749999992815,0.234374999992428,
0.242187499992073,0.246093749991907,0.249999999991742,0.374999999994124,
0.437499999995003,0.499999999995882,1.),.UNSPECIFIED.);
#3702=B_SPLINE_CURVE_WITH_KNOTS('',3,(#197642,#197643,#197644,#197645,#197646,
#197647,#197648,#197649,#197650,#197651,#197652,#197653,#197654,#197655,
#197656,#197657,#197658,#197659,#197660,#197661,#197662,#197663,#197664,
#197665,#197666,#197667,#197668,#197669,#197670,#197671,#197672,#197673,
#197674,#197675,#197676,#197677,#197678),.UNSPECIFIED.,.F.,.F.,(4,3,3,3,
3,3,3,3,3,3,3,3,4),(1.15018572311505E-8,0.0941673835833023,0.207880573387631,
0.312666178599523,0.409943400895523,0.499080471920898,0.580310543208873,
0.656408747456448,0.730456934844533,0.804685296254306,0.879838765721829,
0.95515708215672,1.),.UNSPECIFIED.);
#3703=B_SPLINE_CURVE_WITH_KNOTS('',3,(#197682,#197683,#197684,#197685,#197686,
#197687,#197688,#197689,#197690,#197691,#197692,#197693,#197694,#197695),
 .UNSPECIFIED.,.F.,.F.,(4,2,2,2,2,2,4),(-0.0890636921510752,-0.0886146872061842,
-0.0615660541463426,-0.0353711650572236,-0.0163095676451099,-0.00782414975662485,
-9.59400574956915E-7),.UNSPECIFIED.);
#3704=B_SPLINE_CURVE_WITH_KNOTS('',3,(#197761,#197762,#197763,#197764,#197765,
#197766,#197767,#197768,#197769,#197770,#197771,#197772,#197773,#197774,
#197775,#197776,#197777,#197778,#197779,#197780,#197781,#197782,#197783,
#197784,#197785,#197786,#197787,#197788,#197789,#197790,#197791,#197792,
#197793,#197794,#197795,#197796,#197797,#197798,#197799,#197800),
 .UNSPECIFIED.,.F.,.F.,(4,3,3,3,3,3,3,3,3,3,3,3,3,4),(0.,0.0384278085803238,
0.105553400198072,0.174311745798671,0.248652084599581,0.326015877171335,
0.403954230179691,0.483325775611629,0.567737552991053,0.658857289663368,
0.756917234366558,0.862348129161488,0.97586939945033,1.),.UNSPECIFIED.);
#3705=B_SPLINE_CURVE_WITH_KNOTS('',3,(#197802,#197803,#197804,#197805,#197806,
#197807,#197808,#197809,#197810,#197811,#197812,#197813,#197814,#197815,
#197816,#197817,#197818,#197819,#197820,#197821,#197822,#197823,#197824,
#197825,#197826,#197827,#197828,#197829,#197830,#197831,#197832,#197833,
#197834,#197835,#197836,#197837,#197838,#197839,#197840,#197841),
 .UNSPECIFIED.,.F.,.F.,(4,3,3,3,3,3,3,3,3,3,3,3,3,4),(2.11958948841414E-5,
0.0704283292725872,0.178608880721131,0.279078822199349,0.372523999366802,
0.459355092975909,0.539793584296801,0.615428820585986,0.689698119636263,
0.763419740719829,0.834260129300595,0.899781253279099,0.963746455814308,
1.),.UNSPECIFIED.);
#3706=B_SPLINE_CURVE_WITH_KNOTS('',3,(#197842,#197843,#197844,#197845,#197846,
#197847,#197848,#197849,#197850,#197851,#197852,#197853,#197854,#197855,
#197856,#197857,#197858,#197859,#197860,#197861,#197862,#197863,#197864,
#197865,#197866,#197867,#197868,#197869,#197870,#197871,#197872,#197873,
#197874,#197875,#197876,#197877,#197878,#197879,#197880,#197881,#197882,
#197883,#197884,#197885,#197886,#197887,#197888,#197889,#197890,#197891,
#197892,#197893),.UNSPECIFIED.,.F.,.F.,(4,3,3,3,3,3,3,3,3,3,3,3,3,3,3,3,
3,4),(1.8718107108207E-13,0.0826714546211625,0.166335727310581,0.242487935041075,
0.25,0.324471014047063,0.396686993011263,0.46581916672276,0.5,0.563188137440055,
0.62536020236059,0.687680101180295,0.75,0.805129832665054,0.859943153399393,
0.914632572419559,0.969345861152528,0.999999999999889),.UNSPECIFIED.);
#3707=B_SPLINE_CURVE_WITH_KNOTS('',3,(#197960,#197961,#197962,#197963,#197964,
#197965,#197966,#197967,#197968,#197969,#197970,#197971,#197972,#197973,
#197974,#197975,#197976,#197977,#197978,#197979,#197980,#197981,#197982,
#197983,#197984,#197985,#197986,#197987,#197988,#197989,#197990,#197991,
#197992,#197993,#197994,#197995,#197996,#197997,#197998,#197999,#198000,
#198001,#198002,#198003,#198004,#198005,#198006,#198007,#198008,#198009,
#198010,#198011),.UNSPECIFIED.,.F.,.F.,(4,3,3,3,3,3,3,3,3,3,3,3,3,3,3,3,
3,4),(0.,0.0542979152996759,0.108619000605235,0.162994336359485,0.217685375142912,
0.25,0.3125,0.373881038207085,0.436940519103542,0.5,0.569174638707498,0.640355670053619,
0.714797109814154,0.75,0.826906412640672,0.906371776607155,0.989535228411502,
0.999999999999946),.UNSPECIFIED.);
#3708=B_SPLINE_CURVE_WITH_KNOTS('',3,(#198013,#198014,#198015,#198016,#198017,
#198018,#198019,#198020,#198021,#198022,#198023,#198024,#198025,#198026,
#198027,#198028,#198029,#198030,#198031,#198032,#198033,#198034,#198035,
#198036,#198037,#198038,#198039,#198040,#198041,#198042,#198043,#198044,
#198045,#198046,#198047,#198048,#198049,#198050,#198051,#198052),
 .UNSPECIFIED.,.F.,.F.,(4,3,3,3,3,3,3,3,3,3,3,3,3,4),(0.,0.0423457023079475,
0.114117986384927,0.185733075206304,0.25646648678633,0.327028066975181,
0.39954298754153,0.476947957255751,0.561887384321544,0.654583368777203,
0.754433799827462,0.862790917102324,0.981895777610105,1.),.UNSPECIFIED.);
#3709=B_SPLINE_CURVE_WITH_KNOTS('',3,(#198053,#198054,#198055,#198056,#198057,
#198058,#198059,#198060,#198061,#198062,#198063,#198064,#198065,#198066,
#198067,#198068,#198069,#198070,#198071,#198072,#198073),.UNSPECIFIED.,
 .F.,.F.,(4,2,2,2,1,2,2,2,2,2,4),(0.,0.124999999999332,0.187499999999153,
0.218749999999027,0.234374999998965,0.242187499998936,0.249999999998906,
0.374999999999353,0.437499999999519,0.499999999999686,1.),.UNSPECIFIED.);
#3710=B_SPLINE_CURVE_WITH_KNOTS('',3,(#198074,#198075,#198076,#198077,#198078,
#198079,#198080,#198081,#198082,#198083,#198084,#198085,#198086,#198087,
#198088,#198089,#198090,#198091,#198092,#198093,#198094,#198095,#198096,
#198097,#198098,#198099,#198100,#198101,#198102,#198103,#198104,#198105,
#198106,#198107,#198108,#198109,#198110),.UNSPECIFIED.,.F.,.F.,(4,3,3,3,
3,3,3,3,3,3,3,3,4),(1.16461850199271E-8,0.0941772340030718,0.207898926202816,
0.312692389937204,0.409976918371108,0.499120686097034,0.580356864090244,
0.656460802599234,0.730514589432418,0.804748588807886,0.879907783364524,
0.955231844743221,1.),.UNSPECIFIED.);
#3711=B_SPLINE_CURVE_WITH_KNOTS('',3,(#198116,#198117,#198118,#198119,#198120,
#198121,#198122,#198123,#198124,#198125,#198126,#198127,#198128,#198129),
 .UNSPECIFIED.,.F.,.F.,(4,2,2,2,2,2,4),(-0.0842465089364325,-0.0840307763424915,
-0.0615198783654892,-0.0353383581964421,-0.0162952669815823,-0.00781757033202541,
-9.64924660507016E-7),.UNSPECIFIED.);
#3712=B_SPLINE_CURVE_WITH_KNOTS('',3,(#198187,#198188,#198189,#198190,#198191,
#198192,#198193,#198194,#198195,#198196,#198197,#198198,#198199,#198200,
#198201,#198202,#198203,#198204,#198205,#198206,#198207,#198208,#198209,
#198210,#198211,#198212,#198213,#198214,#198215,#198216,#198217,#198218,
#198219,#198220),.UNSPECIFIED.,.F.,.F.,(4,3,3,3,3,3,3,3,3,3,3,4),(0.,0.0632845866151515,
0.163740950697536,0.261077703156089,0.360771666242878,0.46263117992403,
0.563042909542756,0.660422186068957,0.758987588938887,0.86381615187392,
0.976484966810457,1.),.UNSPECIFIED.);
#3713=B_SPLINE_CURVE_WITH_KNOTS('',3,(#198222,#198223,#198224,#198225,#198226,
#198227,#198228,#198229,#198230,#198231,#198232,#198233,#198234,#198235,
#198236,#198237,#198238,#198239,#198240,#198241,#198242,#198243,#198244,
#198245,#198246,#198247,#198248,#198249,#198250,#198251,#198252,#198253,
#198254,#198255),.UNSPECIFIED.,.F.,.F.,(4,3,3,3,3,3,3,3,3,3,3,4),(0.,0.0697846528591252,
0.177154288655543,0.277050985228197,0.370977939021381,0.463773418250385,
0.55945741263615,0.656519804001059,0.75151746180824,0.844267851829102,0.939989742690072,
1.),.UNSPECIFIED.);
#3714=B_SPLINE_CURVE_WITH_KNOTS('',3,(#198256,#198257,#198258,#198259,#198260,
#198261,#198262,#198263,#198264,#198265,#198266,#198267,#198268,#198269,
#198270,#198271,#198272,#198273,#198274,#198275,#198276,#198277,#198278,
#198279,#198280,#198281,#198282,#198283,#198284,#198285,#198286,#198287,
#198288,#198289,#198290,#198291,#198292,#198293,#198294,#198295,#198296,
#198297,#198298,#198299,#198300,#198301,#198302,#198303,#198304,#198305,
#198306,#198307),.UNSPECIFIED.,.F.,.F.,(4,3,3,3,3,3,3,3,3,3,3,3,3,3,3,3,
3,4),(1.5588003896944E-13,0.0787226543416454,0.155343247384255,0.229460925846864,
0.249999999999929,0.32163376488145,0.392073245798223,0.461201841866476,
0.499999999999858,0.542273591909293,0.584903078903098,0.624999999999864,
0.697691304670957,0.749999999999871,0.824569791539977,0.900210636492059,
0.977844054771977,1.),.UNSPECIFIED.);
#3715=B_SPLINE_CURVE_WITH_KNOTS('',3,(#198374,#198375,#198376,#198377,#198378,
#198379,#198380,#198381,#198382,#198383,#198384,#198385,#198386,#198387,
#198388,#198389,#198390,#198391,#198392,#198393,#198394,#198395,#198396,
#198397,#198398,#198399,#198400,#198401,#198402,#198403,#198404,#198405,
#198406,#198407,#198408,#198409,#198410,#198411,#198412,#198413,#198414,
#198415,#198416,#198417,#198418,#198419,#198420,#198421,#198422,#198423,
#198424,#198425),.UNSPECIFIED.,.F.,.F.,(4,3,3,3,3,3,3,3,3,3,3,3,3,3,3,3,
3,4),(0.,0.0547424366143936,0.109500102979963,0.164308200965548,0.219421092769385,
0.25,0.3125,0.374166671847977,0.437368811516169,0.5,0.569586972757066,0.64116971735642,
0.715993873172862,0.75,0.827216996354244,0.907002380494684,0.990488194865483,
1.),.UNSPECIFIED.);
#3716=B_SPLINE_CURVE_WITH_KNOTS('',3,(#198427,#198428,#198429,#198430,#198431,
#198432,#198433,#198434,#198435,#198436,#198437,#198438,#198439,#198440,
#198441,#198442,#198443,#198444,#198445,#198446,#198447,#198448,#198449,
#198450,#198451,#198452,#198453,#198454,#198455,#198456,#198457,#198458,
#198459,#198460,#198461,#198462,#198463,#198464,#198465,#198466),
 .UNSPECIFIED.,.F.,.F.,(4,3,3,3,3,3,3,3,3,3,3,3,3,4),(0.,0.0424629372891006,
0.114230231183149,0.185840481399538,0.256569234256907,0.327126268845927,
0.399636605813298,0.477036760191641,0.561970968693546,0.654661301953324,
0.754505653372348,0.86285612673006,0.981953556300386,1.),.UNSPECIFIED.);
#3717=B_SPLINE_CURVE_WITH_KNOTS('',3,(#198468,#198469,#198470,#198471,#198472,
#198473,#198474,#198475,#198476,#198477,#198478,#198479,#198480,#198481,
#198482,#198483,#198484,#198485,#198486,#198487,#198488),.UNSPECIFIED.,
 .F.,.F.,(4,2,2,2,1,2,2,2,2,2,4),(0.,0.125000000001386,0.187500000002075,
0.218750000002415,0.234375000002538,0.242187500002664,0.25000000000279,
0.375000000002258,0.437500000002003,0.500000000001749,1.),.UNSPECIFIED.);
#3718=B_SPLINE_CURVE_WITH_KNOTS('',3,(#198491,#198492,#198493,#198494,#198495,
#198496,#198497,#198498,#198499,#198500,#198501,#198502,#198503,#198504,
#198505,#198506,#198507,#198508,#198509,#198510,#198511,#198512,#198513,
#198514,#198515,#198516,#198517,#198518,#198519,#198520,#198521,#198522,
#198523,#198524,#198525,#198526,#198527),.UNSPECIFIED.,.F.,.F.,(4,3,3,3,
3,3,3,3,3,3,3,3,4),(1.14589968403595E-8,0.0941692062459922,0.207881318424462,
0.312665954259555,0.409942287354054,0.499078545525783,0.580307880107625,
0.656405407550005,0.730452956023332,0.804680701857753,0.879833564934126,
0.955151280943881,1.),.UNSPECIFIED.);
#3719=B_SPLINE_CURVE_WITH_KNOTS('',3,(#198564,#198565,#198566,#198567,#198568,
#198569,#198570,#198571,#198572,#198573,#198574,#198575,#198576,#198577,
#198578,#198579,#198580,#198581,#198582,#198583,#198584,#198585,#198586,
#198587,#198588,#198589,#198590,#198591,#198592,#198593,#198594,#198595,
#198596,#198597,#198598,#198599,#198600,#198601,#198602,#198603,#198604,
#198605,#198606,#198607,#198608,#198609,#198610,#198611,#198612,#198613,
#198614,#198615,#198616,#198617,#198618,#198619,#198620,#198621,#198622,
#198623,#198624,#198625,#198626,#198627),.UNSPECIFIED.,.F.,.F.,(4,3,3,3,
3,3,3,3,3,3,3,3,3,3,3,3,3,3,3,3,3,4),(1.39668637321548E-6,0.103653285041285,
0.20514256499552,0.249999999999206,0.353224036426466,0.374999999998826,
0.437499999998642,0.468749999998682,0.486061025036868,0.499999999998721,
0.601136169911356,0.624999999998976,0.687499999999113,0.714620020522459,
0.741669755066937,0.749999999999251,0.807385969704828,0.862729545036891,
0.882831583225654,0.941415791612786,0.995899497284342,0.999999999999917),
 .UNSPECIFIED.);
#3720=B_SPLINE_CURVE_WITH_KNOTS('',3,(#198633,#198634,#198635,#198636,#198637,
#198638,#198639,#198640,#198641,#198642,#198643,#198644,#198645,#198646,
#198647,#198648,#198649,#198650,#198651,#198652,#198653,#198654,#198655,
#198656,#198657,#198658,#198659,#198660,#198661,#198662,#198663,#198664,
#198665,#198666,#198667,#198668,#198669,#198670,#198671,#198672,#198673,
#198674,#198675,#198676,#198677,#198678,#198679,#198680,#198681),
 .UNSPECIFIED.,.F.,.F.,(4,3,3,3,3,3,3,3,3,3,3,3,3,3,3,3,4),(2.60325445757465E-14,
0.0973375233869852,0.197504265288741,0.2160004958039,0.249999999999224,
0.338641974854936,0.374999999998969,0.437499999998774,0.468749999998676,
0.484374999998627,0.499999999998578,0.598012589213347,0.696884093610357,
0.797420252731705,0.839057463284671,0.94782470821997,1.),.UNSPECIFIED.);
#3721=B_SPLINE_CURVE_WITH_KNOTS('',3,(#198686,#198687,#198688,#198689),
 .UNSPECIFIED.,.F.,.F.,(4,4),(2.94435124777425E-8,1.),.UNSPECIFIED.);
#3722=B_SPLINE_CURVE_WITH_KNOTS('',3,(#198690,#198691,#198692,#198693,#198694,
#198695,#198696,#198697,#198698,#198699,#198700,#198701,#198702,#198703,
#198704,#198705,#198706,#198707,#198708,#198709,#198710,#198711,#198712,
#198713,#198714,#198715,#198716,#198717,#198718,#198719,#198720,#198721,
#198722,#198723,#198724,#198725,#198726,#198727,#198728,#198729,#198730,
#198731,#198732,#198733,#198734,#198735,#198736,#198737,#198738),
 .UNSPECIFIED.,.F.,.F.,(4,3,3,3,3,3,3,3,3,3,3,3,3,3,3,3,4),(6.19541478929418E-10,
0.0970179959673566,0.1969955390453,0.214637264354658,0.250000000001113,
0.33909548007875,0.37500000000167,0.437500000001894,0.468750000002,0.484375000002053,
0.500000000002106,0.598060680956896,0.696980959696901,0.797567722238529,
0.839366600254958,0.948184431160527,1.),.UNSPECIFIED.);
#3723=B_SPLINE_CURVE_WITH_KNOTS('',3,(#198741,#198742,#198743,#198744),
 .UNSPECIFIED.,.F.,.F.,(4,4),(0.,0.999999878885893),.UNSPECIFIED.);
#3724=B_SPLINE_CURVE_WITH_KNOTS('',3,(#198747,#198748,#198749,#198750,#198751,
#198752,#198753,#198754,#198755,#198756,#198757,#198758,#198759,#198760,
#198761,#198762,#198763,#198764,#198765,#198766,#198767,#198768,#198769,
#198770,#198771,#198772,#198773,#198774,#198775,#198776,#198777,#198778,
#198779,#198780,#198781,#198782,#198783,#198784,#198785,#198786,#198787,
#198788,#198789,#198790,#198791,#198792,#198793,#198794,#198795,#198796,
#198797,#198798,#198799,#198800,#198801,#198802,#198803,#198804,#198805,
#198806,#198807,#198808,#198809,#198810),.UNSPECIFIED.,.F.,.F.,(4,3,3,3,
3,3,3,3,3,3,3,3,3,3,3,3,3,3,3,3,3,4),(1.49265410860157E-6,0.103652761886204,
0.205141324540879,0.250000000000394,0.353223432719324,0.375000000000645,
0.437500000000535,0.46875000000048,0.486061457596295,0.500000000000425,
0.601141600727287,0.625000000000201,0.687500000000291,0.714617920025155,
0.741665786344962,0.750000000000381,0.807382884948086,0.862723685083997,
0.882813799827257,0.941406899913629,0.99588805683585,1.),.UNSPECIFIED.);
#3725=B_SPLINE_CURVE_WITH_KNOTS('',3,(#198814,#198815,#198816,#198817,#198818,
#198819,#198820,#198821,#198822,#198823,#198824,#198825,#198826,#198827,
#198828,#198829,#198830,#198831,#198832,#198833,#198834,#198835,#198836,
#198837,#198838,#198839,#198840,#198841,#198842,#198843,#198844,#198845,
#198846,#198847,#198848,#198849,#198850,#198851,#198852,#198853,#198854,
#198855,#198856,#198857,#198858,#198859,#198860,#198861,#198862),
 .UNSPECIFIED.,.F.,.F.,(4,3,3,3,3,3,3,3,3,3,3,3,3,3,3,3,4),(3.5674687873674E-12,
```
